# Whole genome sequencing and transmission analysis of *Vibrio cholerae* isolates from Eastern and Southern Africa: a genomic epidemiology study

**DOI:** 10.1101/2024.03.28.24302717

**Authors:** Shaoming Xiao, Ahmed Abade, Waqo Boru, Watipaso Kasambara, John Mwaba, Francis Ongole, Mariam Mmanywa, Nídia Sequeira Trovão, Roma Chilengi, Geoffrey Kwenda, Christopher Garimoi Orach, Innocent Chibwe, Godfrey Bwire, O. Colin Stine, Aaron M. Milstone, Justin Lessler, Andrew S. Azman, Wensheng Luo, Kelsey Murt, David A. Sack, Amanda K. Debes, Shirlee Wohl

## Abstract

**Background:** Despite ongoing containment and vaccination efforts, cholera remains prevalent in many countries in sub-Saharan Africa. Part of the difficulty in containing cholera comes from our lack of understanding of how it circulates throughout the region, so this study uses genomic epidemiology to identify disease transmission patterns in Southern and Eastern Africa.

**Methods:** To better characterize regional transmission, we performed whole genome sequencing on 142 *Vibrio cholerae* samples of different sample types, each collected between 2007-2019 from five different countries in Southern and Eastern Africa. We obtained 114 high quality *V. cholerae* genomes that we combined with 1385 previously published genomes to conduct phylogenetic and other analyses used to better understand cholera transmission and circulation in Southeastern Africa.

**Findings:** We showed that *V. cholerae* sequencing can be successful from a variety of sample types and filled in spatial and temporal gaps in our understanding of circulating lineages, including providing some of the first sequences from the 2018-2019 outbreaks in Uganda, Kenya, Tanzania, and Malawi. Our results present a complex picture of cholera transmission in the region, with multiple lineages found to be co-circulating within several countries.

**Interpretations:** Our findings suggest that previously identified sporadic cases may be from larger, undersampled outbreaks, highlighting the need for careful examination of sampling biases and underscoring the need for continued and expanded cholera surveillance across the African continent.

**Funding:** Funding for this project was provided by the National Institutes of Health and the Bill and Melinda Gates Foundation.

**RESEARCH IN CONTEXT:** *Evidence before this study:* A comprehensive meta-analysis of *Vibrio cholerae* O1 published in 2017 identified 12 introductions of *V. cholerae* from Asia into Africa, designated as T1-T12 (or AFR1-AFR12). More recently, a study published in 2019 surveyed *V. cholerae* O1 from the 2016-2017 outbreak in Yemen and identified a 13th introduction, and studies from 2022 and 2023 identified the T14 and T15 sublineages, respectively. Existing *V. cholerae* genomic data includes sequences from the two publications referenced above, as well as 15 other publications referenced in that manuscript, which provide a representative set of *V. cholerae* O1 in the African continent and globally over time. Using PubMed searches for terms including (“Vibrio cholerae”) and (“Africa”) and (“Sequencing or Genomics”), we identified an additional four studies with publicly available genomic data from Africa, published after the genomic studies mentioned above and before July 2021. Although the initial cholera genomics efforts captured the continent-level landscape of *V. cholerae* diversity and more recent studies describe the transmission of *V. cholerae* within specific countries, few studies use genomic data to explore regional, multi-country transmission patterns on the African continent.

*Added value of this study:* This study generated 114 *V. cholerae* O1 genomes from samples collected in Kenya, Tanzania, Uganda, Malawi and Zambia from 2007-2019, allowing us to take a regional look at cholera transmission in Southern and Eastern Africa. Joint analysis of genomes from several different countries allowed us to better understand patterns of spread, including the potential emergence of new sublineages, and helped fill gaps in our understanding of how cholera moves on the African continent. Additionally, whereas most *V. cholerae* genomics studies rely on bacterial isolates for whole genome sequencing, we generated sequences from multiple sample types, indicating that commonly used low-cost sample preservation methods may be useful for genomic studies.

*Implications of all the available evidence:* Data generated from this study suggest a more complex picture of *V. cholerae* transmission in Southern and Eastern Africa than previously thought, and the need to carefully consider sampling limitations in our interpretation of *V. cholerae* genomic data. Additionally, our results highlight the importance of a coordinated, regional approach to cholera surveillance.

## Supplementary Data 7 for "Whole genome sequencing and transmission analysis of *Vibrio cholerae* isolates from Eastern and Southern Africa: a genomic epidemiology study": Appendix 7.treefile

```
(((((((((((((((((((((((((((((((((((((((((((((((((((((((((((((((((((((((((((((SAMN19110433:0.0046743707,SAMN19110435:0.0031256220)100:0.0015372318,SAMN19110432:0.0009642782)100:0.0012438389,ERS3013718:0.0007867688)100:0.0003821254,(ERS3013702:0.0002313918,ERS3035914:0.0001159439)100:0.0001155703)93:0.0000027745,ERS3013700:0.0000027745)88:0.0000027745,SAMN40623254:0.0000027745)100:0.0005778305,(((SAMN40623150:0.0002291563,SAMN40623249:0.0000027745)90:0.0000012484,SAMN40623232:0.0000027745)90:0.0000027745,SAMN40623234:0.0000027745)100:0.0005800041)100:0.0001145694,SAMN40623243:0.0003484857)100:0.0001145694,((ERR3269032:0.0000027745,ERR3269033:0.0002427225)80:0.0000027745,((((ERR3269034:0.0000027745,(ERR3269037:0.0003488639,ERR3269041:0.0001162500)83:0.0000027745)60:0.0000027745,ERR3269036:0.0000027745)25:0.0000027745,ERR3269038:0.0000027745)43:0.0000027745,ERR3269035:0.0000027745)97:0.0002254308)80:0.0000027745)97:0.0002309597,(ERR2265661:0.0002327270,(((ERR3269016:0.0001170247,ERR3269017:0.0001170036)84:0.0000027745,ERR3269026:0.0001160666)91:0.0001160476,(ERS2318712:0.0000027745,ERS2318718:0.0000027867)64:0.0000027745)58:0.0000027745)55:0.0000027745)65:0.0001307369,(ERR3269007:0.0002322854,(((((((((ERR3269008:0.0000027745,(ERR3269025:0.0004648159,(ERR3269056:0.0003482979,ERR3269062:0.0001160617)75:0.0000969110)18:0.0000027580)0:0.0000027745,ERR3269024:0.0002341445)2:0.0000028996,ERR3269010:0.0003506345)3:0.0000033603,ERR3269023:0.0003518946)2:0.0000010789,ERR3269012:0.0001163973)6:0.0000040052,((ERR3269044:0.0003483057,ERR3269052:0.0002289891)72:0.0000027745,ERR3269045:0.0001189567)36:0.0001159846)9:0.0000027745,(ERR3269055:0.0001168995,ERR3269059:0.0001160532)14:0.0000027745)23:0.0000027745,ERR3269061:0.0000027745)21:0.0000027745,(ERR3269009:0.0002320838,((ERR3269019:0.0001162473,ERR3269022:0.0002322414)93:0.0000027745,ERR3269021:0.0001160667)100:0.0003480525)15:0.0000027745)14:0.0000027745)81:0.0003481181)60:0.0000027867,ERR2265651:0.0001160165)25:0.0000027867,ERR2265650:0.0001159807)68:0.0001227943,ERR3269028:0.0005874251)37:0.0000027867,ERR3269027:0.0001206739)37:0.0000027867,ERR3269029:0.0002368247)37:0.0000027867,((ERR3269050:0.0000027745,ERR3269054:0.0000027745)100:0.0002325058,(ERR3269051:0.0005817549,ERR3269053:0.0004197659)90:0.0000027745)100:0.0002785003)32:0.0000027867,ERR3269049:0.0001167537)39:0.0000027867,ERR3269020:0.0003533993)100:0.0009563894,(ERR572559:0.0003492368,ERR572836:0.0003506571)100:0.0006969561)100:0.0005457013,ERS2318705:0.0010447128)56:0.0000021172,ERR386672:0.0003486505)22:0.0000021172,ERR572538:0.0002323268)25:0.0000021172,ERR025370:0.0004650893)32:0.0000023412,ERR386690:0.0001161734)100:0.0011762943,(((ERR572757:0.0003484170,ERR1878569:0.0011214563)100:0.0006216039,ERR1878136:0.0003485366)100:0.0004638821,ERR1878155:0.0003488238)100:0.0016265098)91:0.0000023412,ERR1877952:0.0003484725)100:0.0002937710,(ERR1877941:0.0001161149,ERR1877942:0.0002323756)100:0.0002320654)100:0.0004406119,ERR976569:0.0000027745)26:0.0000027867,(((((((((((((SAMN17861260:0.0002310278,(SAMN17861261:0.0000027745,(SAMN17861262:0.0000027745,SAMN17861263:0.0002677067)90:0.0000023389)88:0.0000023389)100:0.0005556431,ERR1878582:0.0000027745)93:0.0000021172,ERR1878581:0.0000027745)100:0.0001520776,ERR1878567:0.0001161218)100:0.0001519795,ERR1878568:0.0001163225)100:0.0003036997,ERR386683:0.0001161631)100:0.0004554510,(ERR1878148:0.0001161934,ERR1878552:0.0006969559)100:0.0003484027)100:0.0003039545,((((((ERR386629:0.0000027745,(((((((ERR386647:0.0002325029,ERR386695:0.0004641906)99:0.0002321054,ERR572781:0.0001160883)24:0.0000027745,(ERR386688:0.0003488788,ERR386711:0.0006966638)24:0.0000027745)50:0.0000027745,(ERR386712:0.0001160672,ERR572548:0.0002321025)100:0.0001160089)79:0.0000027745,(ERR1878602:0.0000027745,ERR1878603:0.0000027745)100:0.0002320283)100:0.0002318180,((ERR572772:0.0002323635,(ERR572807:0.0003484995,((((((ERR3268992:0.0000027745,ERR3269064:0.0000027745)100:0.0001160561,(ERR3269039:0.0001172688,ERR3269040:0.0001204900)100:0.0004690625)100:0.0002322042,((ERR3269014:0.0000027745,ERR3269015:0.0000027745)100:0.0002321816,ERR3269018:0.0001171798)100:0.0003483225)100:0.0002319849,ERR3269011:0.0002324814)97:0.0000023558,ERR3269031:0.0011731638)82:0.0003481682,(((((((ERR3268993:0.0001162820,(ERR3268996:0.0003548408,ERR3269066:0.0002322694)41:0.0000027745)24:0.0000027745,((ERR3269047:0.0003501459,ERR3269063:0.0005844768)25:0.0000027745,ERR3269058:0.0000027745)17:0.0000027745)13:0.0002319835,(((ERR3268997:0.0001214186,ERR3269004:0.0002361684)86:0.0000027745,ERR3268999:0.0010540890)89:0.0000027745,(((ERR3268998:0.0003616389,(ERR3269001:0.0001185696,ERR3269006:0.0002311673)15:0.0000027745)1:0.0000027745,ERR3269003:0.0002411039)9:0.0000027745,((ERR3269005:0.0003685166,ERR3269065:0.0003495839)35:0.0000027825,ERR3269048:0.0001168330)18:0.0000027745)16:0.0002328012)14:0.0003485930)52:0.0000023559,((ERR3268994:0.0000027745,ERR3269002:0.0004651850)66:0.0000027745,(ERR3268995:0.0002338191,ERR3269000:0.0001167135)74:0.0000027745)56:0.0000027745)100:0.0004642158,ERR3269057:0.0006961581)56:0.0000023452,ERR3269060:0.0004640403)77:0.0000027745,ERR3269013:0.0002356013)100:0.0003479967)100:0.0007238477)51:0.0000027745)53:0.0000027745,ERR572837:0.0008126571)100:0.0002415885)100:0.0002407224,(((ERR2265591:0.0000027745,(ERR2265645:0.0002323780,((((ERR2265648:0.0001162558,((ERR2265667:0.0002321022,((ERR2265669:0.0000027745,(ERR2265672:0.0000027745,ERR2265673:0.0000027745)100:0.0004649082)39:0.0000027745,(ERR2265670:0.0000027745,ERR2265671:0.0001161535)44:0.0000027745)83:0.0000027745)100:0.0001159341,ERR2265668:0.0003481820)100:0.0001323528)52:0.0000027825,((SAMN08744326:0.0002352929,(SAMN08744327:0.0006848447,SAMN08744328:0.0011091033)95:0.0001917615)92:0.0000023389,SAMN08744329:0.0003549302)100:0.0003805030)31:0.0000027825,ERR2265654:0.0000027745)31:0.0000027825,ERR2265653:0.0000027745)98:0.0002623512)56:0.0000027825)40:0.0000027825,ERR2265647:0.0000027745)49:0.0000027825,ERR2265646:0.0002327249)100:0.0015793890)100:0.0004819751)100:0.0001201295,ERR386698:0.0000027745)100:0.0008431476,ERR572514:0.0005807452)100:0.0003612664,((((ERR386656:0.0000027745,ERR386663:0.0000027745)91:0.0000027745,ERR386661:0.0001161407)100:0.0012779545,(((ERR572563:0.0001165773,ERR1878607:0.0001161584)100:0.0006963471,ERR1878608:0.0002323882)100:0.0003480630,(((ERR3269042:0.0002377093,((SAMN08744333:0.0002358031,SAMN08744334:0.0000027745)91:0.0000027745,(SAMN08744335:0.0003548407,(SAMN40623248:0.0010476489,SAMN40623250:0.0001145694)100:0.0008128626)100:0.0001157509)100:0.0001158755)100:0.0004636594,ERR3269043:0.0011640005)100:0.0006323368,(ERS2318689:0.0006998102,ERS2318708:0.0000028074)13:0.0005357561)6:0.0000027745)17:0.0007454055)19:0.0002687677,ERR572821:0.0005840385)20:0.0006727530)22:0.0002464613,ERR572756:0.0006984835)22:0.0002464079,ERR1878564:0.0010464049)22:0.0001234720)22:0.0001232464,ERR1878101:0.0002329730)22:0.0003686932,ERR1877955:0.0002323411)21:0.0000027867,(((((((ERR044795:0.0012366818,ERR164768:0.0009302943)56:0.0000027745,ERR164766:0.0005814423)44:0.0000027745,ERR164765:0.0016290472)25:0.0000027745,SRR227309:0.0002332659)25:0.0000027745,(ERR164776:0.0001162436,SRR227307:0.0001461755)100:0.0004351290)98:0.0003698814,ERR164773:0.0003489817)100:0.0003699680,ERR1878093:0.0003484413)100:0.0003479173)22:0.0002454651,ERR1877951:0.0000027745)22:0.0000021172,ERR572810:0.0007035191)22:0.0006135845)93:0.0001314630,ERR1880767:0.0000027745)75:0.0000015674,ERR1879539:0.0008147521)7:0.0000021172,ERR1879540:0.0011626422)4:0.0000021172,ERR1879386:0.0008138363)6:0.0000021172,ERR1880766:0.0001171963)17:0.0001125842,(ERR976571:0.0000027745,ERR976575:0.0000027745)100:0.0006965325)11:0.0000024563,((((ERR976556:0.0000027745,ERR976557:0.0000027745)85:0.0000027745,ERR976558:0.0001161730)83:0.0000027745,(((ERR976588:0.0000027745,((ERR976591:0.0000027745,ERR976593:0.0001161514)31:0.0000027745,(ERR976592:0.0001161769,ERR976594:0.0001161764)32:0.0000027745)100:0.0001161029)83:0.0000027745,((ERR976589:0.0000027745,ERR976590:0.0000027745)92:0.0000027745,(ERR1877640:0.0004646930,ERR1877648:0.0003490637)89:0.0000027745)100:0.0002321155)86:0.0000027745,((ERR976595:0.0000027745,ERR976596:0.0001164890)91:0.0000027745,((ERR1877644:0.0000027745,ERR1877940:0.0001164432)93:0.0000027745,ERR1877939:0.0000027745)100:0.0003490575)100:0.0001162709)99:0.0003479460)100:0.0003479520,(ERR976563:0.0000027745,ERR976564:0.0000027745)99:0.0001160941)99:0.0001159621)14:0.0000020304,SAMN40623175:0.0002314634)17:0.0000027825,(((ERR976566:0.0001162120,ERR976567:0.0001161309)100:0.0002322825,((((ERR976584:0.0001161104,(ERR1877638:0.0000027745,ERR1877639:0.0000027745)100:0.0004647773)100:0.0003483036,((((((((((((((ERS1572798:0.0000027745,ERS1572803:0.0000027745)100:0.0001158230,ERS1572809:0.0006968184)94:0.0000027745,ERS1572813:0.0000027745)100:0.0025564454,ERR117599:0.0005875634)100:0.0002315521,(((ERR018174:0.0001187859,ERR1878154:0.0000027745)18:0.0000027745,ERR1878551:0.0000027745)6:0.0000027745,ERR1878153:0.0000027745)7:0.0000027745)6:0.0000027745,(ERR018172:0.0000027745,(ERR018175:0.0001198865,SAMN40623155:0.0003462762)21:0.0000027745)11:0.0000027745)15:0.0000027745,SAMN40623153:0.0002315882)51:0.0000027745,(((((((((((ERR117480:0.0000027745,ERR117482:0.0000027745)100:0.0002208410,ERR117607:0.0002336612)43:0.0000027745,ERR117572:0.0000027745)22:0.0000027745,ERR117609:0.0001164926)18:0.0000027745,ERR117579:0.0000027745)21:0.0000027745,ERR117590:0.0000027745)10:0.0000027745,ERR117485:0.0000027745)9:0.0000027745,SAMN40623192:0.0008125670)3:0.0000027745,((ERR117605:0.0000027745,SAMN40623206:0.0000027745)100:0.0001156105,(SAMN40623165:0.0002320559,(SAMN40623203:0.0000022286,SAMN40623163:0.0000027745)99:0.0004607745)85:0.0000027745)88:0.0002312301)2:0.0000027745,((SAMN40623154:0.0005803037,(SAMN40623246:0.0001072828,SAMN40623253:0.0000027745)18:0.0000027678)8:0.0000027745,SAMN40623173:0.0000027745)4:0.0000027745)14:0.0000027745,(ERR117569:0.0000027745,((SAMN40623172:0.0001157713,SAMN40623166:0.0000027745)100:0.0005537934,SAMN40623200:0.0002312953)86:0.0001390931)23:0.0000027745)100:0.0001145694)97:0.0001145694,((((((((((((((ERR028068:0.0000027745,(ERR028066:0.0001195998,(ERR117604:0.0000027745,SAMN40623195:0.0005189532)100:0.0003882911)60:0.0000027745)46:0.0000027745,ERR028076:0.0000027745)51:0.0000027745,ERR028075:0.0000027745)49:0.0000027745,ERR028074:0.0000027745)60:0.0000027745,ERR117606:0.0003499838)100:0.0001291068,ERR117613:0.0000027745)16:0.0000027745,SAMN40623187:0.0000027745)16:0.0000027745,SAMN40623174:0.0005799352)24:0.0000027745,(ERR117610:0.0000027745,ERR117612:0.0001173305)100:0.0001160428)56:0.0000027745,((ERR117577:0.0000027745,SAMN40623202:0.0002307064)92:0.0000027745,SAMN40623178:0.0005800098)100:0.0001156715)87:0.0000027745,ERR114415:0.0000027745)100:0.0001145694,(((ERR117484:0.0000027745,ERR117473:0.0000027745)25:0.0000027745,(ERR117490:0.0000027745,ERR117586:0.0001165240)30:0.0000027745)57:0.0000027745,(SAMN40623191:0.0006964875,SAMN40623151:0.0019793394)68:0.0000027745)66:0.0000027745)97:0.0002305023,ERR114416:0.0000027745)94:0.0000027825,(ERR1878553:0.0000027745,ERR1878554:0.0001160718)100:0.0002319855)100:0.0004587876)99:0.0004757395,ERR1878116:0.0000027745)100:0.0005956692,ERR1878097:0.0004649819)53:0.0000027745,ERR1878090:0.0001161209)57:0.0000027745,ERR1878132:0.0002327053)100:0.0015508514,(ERR1877641:0.0002323544,ERR1877642:0.0001161027)100:0.0004644021)25:0.0004774167)17:0.0000027745,ERR976553:0.0000027745)15:0.0000027745,ERR976552:0.0001161713)20:0.0000027745)25:0.0002383608,((((((((ERR019287:0.0000027745,ERR019297:0.0000027745)70:0.0000027745,ERR019290:0.0000027745)70:0.0000027745,ERR019289:0.0000027745)100:0.0004649640,((((((ERR037738:0.0000027745,(ERR117578:0.0000027745,ERR117581:0.0000027745)88:0.0000027745)84:0.0000027745,(ERR037739:0.0000027745,(ERR117555:0.0000027745,ERR117556:0.0000027745)93:0.0000027745)100:0.0001158935)100:0.0001159039,((ERR117583:0.0001164029,ERR117595:0.0001170607)39:0.0000027745,(ERR117592:0.0001166359,ERR117594:0.0000027745)41:0.0000027745)70:0.0000027745)82:0.0000027745,(ERR117597:0.0001172250,SAMN40623189:0.0000027745)100:0.0002313393)100:0.0003468750,((((ERR117588:0.0002326238,ERR117571:0.0001166373)86:0.0000027745,((ERR117573:0.0002338659,SAMN40623156:0.0001159013)100:0.0002314236,(SAMN40623197:0.0002317190,SAMN40623158:0.0002317510)99:0.0001129323)85:0.0000027745)89:0.0000027745,(SAMN40623164:0.0001160744,SAMN40623194:0.0003471014)100:0.0001156687)100:0.0001145694,(ERS2318703:0.0000027825,ERS2318704:0.0001353395)100:0.0007075001)61:0.0000027745)61:0.0000027745,(ERR037741:0.0000027745,ERR117593:0.0000027745)100:0.0001159677)100:0.0019328162)100:0.0005775831,((((ERR019288:0.0001185567,ERR019295:0.0000027745)56:0.0000027745,ERR019291:0.0000027745)55:0.0000027745,ERR019296:0.0000027745)61:0.0000027745,ERR019292:0.0000027745)100:0.0008482814)99:0.0003613716,ERR1877953:0.0000027745)88:0.0000027745,ERR1878103:0.0000027745)87:0.0000027745,ERR1878104:0.0000027745)100:0.0015675495)22:0.0000023412)24:0.0004645949,(SAMN40623142:0.0011818391,SAMN40623179:0.0018270751)100:0.0016202977)93:0.0010194932,ERR1880801:0.0024465473)93:0.0002469392,ERR1880812:0.0015124286)100:0.0009952375,(((((((((((((((((((((((((((((((((((SAMN19110437:0.0028248472,SAMN19110430:0.0022779573)62:0.0006256873,(((((((SAMN19110438:0.0024498936,SAMN19110428:0.0026691143)100:0.0013423306,SAMN19110434:0.0028903413)62:0.0009285081,((SAMN19110441:0.0027889964,SAMN19110431:0.0020959173)43:0.0008867845,(SAMN19110444:0.0022283251,SAMN19110442:0.0038301217)89:0.0008406670)38:0.0003086809)36:0.0008939407,(SAMN19110436:0.0029174947,SAMN19110443:0.0038427485)87:0.0009779760)41:0.0005686106,SAMN19110439:0.0017932048)33:0.0007503643,SAMN19110440:0.0028924455)38:0.0004150428,SAMN19110427:0.0018538299)42:0.0004258299)44:0.0008148595,((ERS3013711:0.0003492300,ERS3035913:0.0003484118)56:0.0000022802,((ERS3013712:0.0001210067,(ERS3013717:0.0002377885,ERS3035915:0.0011552195)46:0.0001156425)86:0.0003421513,ERS3013722:0.0002341618)37:0.0002313387)24:0.0002311002)17:0.0000024236,((ERS3013705:0.0004646169,(SAMN40623188:0.0000022482,((((SAMN40623208:0.0008075169,SAMN40623220:0.0000028201)61:0.0001153831,(SAMN40623219:0.0002319758,SAMN40623221:0.0002304971)97:0.0001158767)64:0.0002308289,SAMN40623225:0.0002303987)97:0.0001162916,((((SAMN40623222:0.0003463923,SAMN40623223:0.0000027745)100:0.0001145694,SAMN40623226:0.0003463585)100:0.0002308550,SAMN40623224:0.0000027745)97:0.0001145694,SAMN40623227:0.0002308410)92:0.0000027745)100:0.0019234325)65:0.0001546731)52:0.0000027892,SAMN40623233:0.0002317248)29:0.0001150161)17:0.0001145694,((((((SAMN19110429:0.0041472658,((ERS3013723:0.0000027745,ERS3013727:0.0007043094)98:0.0002310352,ERS3013726:0.0003481432)95:0.0001145694)41:0.0000027745,SAMN40623177:0.0000027745)42:0.0002115237,(ERS3013707:0.0009981901,ERS3013716:0.0001659492)96:0.0004726570)44:0.0002499129,((ERS3013706:0.0005836869,SAMN40623160:0.0000027745)97:0.0002309307,SAMN40623229:0.0002318256)34:0.0000027745)44:0.0005772630,(((((ERS3013701:0.0002315388,ERS3013703:0.0002315089)100:0.0004627278,((ERS3013708:0.0001167291,ERS3013721:0.0004687344)83:0.0001164539,ERS3013709:0.0002330424)44:0.0000027989)28:0.0001156177,(ERS3013713:0.0000027745,ERS3013714:0.0002317618)56:0.0000027745)26:0.0001152913,SAMN17861265:0.0006927025)30:0.0002307191,((((((ERS3013715:0.0004930225,ERS3013720:0.0005545542)17:0.0001571176,ERS3013728:0.0003381133)100:0.0005521456,ERS3013725:0.0006232048)64:0.0005383727,(ERS3013724:0.0003091288,SAMN40623167:0.0000027745)81:0.0001525755)13:0.0000027745,((SAMN17861256:0.0000027745,SAMN17861258:0.0000027745)100:0.0001145694,((((SAMN17861257:0.0000027745,(SAMN17861259:0.0001145694,SAMN40623161:0.0000027745)60:0.0000027745)100:0.0001295409,(SAMN17861255:0.0000027745,SAMN17861264:0.0001145694)99:0.0001145694)41:0.0000027745,SAMN40623159:0.0003478932)28:0.0000027745,SAMN17861266:0.0001145694)33:0.0000027745)85:0.0001292666)16:0.0000027745,(SAMN40623147:0.0000027745,SAMN40623146:0.0004619219)65:0.0000027745)17:0.0001288352)16:0.0004295218)16:0.0002140483,ERS3013710:0.0004657473)11:0.0000027745)18:0.0000023389,(((ERS2318682:0.0001158927,ERS2318697:0.0003868969)95:0.0002578665,((ERS2318685:0.0000027825,ERS2318700:0.0000027745)95:0.0000027825,SAMN40623168:0.0005799238)86:0.0005742604)18:0.0000023389,ERS2318693:0.0000027745)35:0.0004925681)16:0.0001263202,SAMN40623242:0.0000027745)14:0.0000027745,SAMN40623176:0.0000027745)13:0.0000027745,ERS2318680:0.0000027745)8:0.0000027745,ERS2318681:0.0000027745)17:0.0000027745,SAMN40623144:0.0001158427)44:0.0001260595,(((ERS1572783:0.0001159092,ERS1572784:0.0001159552)67:0.0000027745,((((((ERR2265674:0.0003475883,ERR2269614:0.0000027745)86:0.0000027825,(ERR2265675:0.0002317446,(((ERR2265676:0.0001162473,(((((((ERR2265677:0.0003477361,((ERR2265678:0.0001173511,(ERR2269622:0.0002319136,ERR2269709:0.0001159035)100:0.0001129993)26:0.0000027745,(((((ERR2269619:0.0001159258,((((((ERR2269620:0.0001158725,(ERR2269621:0.0000027745,((ERR2269641:0.0000027745,ERR2269646:0.0001159436)100:0.0001158600,(ERR2269642:0.0002319894,(ERR2269711:0.0001158704,((ERR2269832:0.0000027745,ERR2269834:0.0000027745)95:0.0000027745,ERR2269833:0.0000027745)100:0.0001268919)24:0.0000027745)14:0.0000027745)6:0.0000027745)21:0.0000027745)28:0.0000027745,ERR2269811:0.0000027745)13:0.0000027745,ERR2269649:0.0002316745)5:0.0000027745,ERR2269650:0.0000027745)12:0.0000027745,ERR2269715:0.0000027745)21:0.0000027745,ERR2269717:0.0002316694)100:0.0001267824)12:0.0000027745,ERR2269645:0.0000027745)6:0.0000027745,(ERR2269716:0.0001158865,ERR2269718:0.0002318364)99:0.0001158678)4:0.0000027745,ERR2269647:0.0000027745)3:0.0000027745,ERR2269644:0.0000027745)2:0.0000027745)2:0.0000027745)3:0.0000027745,ERR2269712:0.0000027745)5:0.0000027745,ERR2269640:0.0000027745)4:0.0000027745,ERR2269648:0.0000027745)2:0.0000027745,ERR2269710:0.0001158686)2:0.0000027745,ERR2269643:0.0000027745)17:0.0000027745,ERR2269714:0.0002316420)9:0.0000027745)39:0.0000027825,ERR2269713:0.0003474762)85:0.0000027825,ERR2269613:0.0000027745)83:0.0001413684)77:0.0000027825)100:0.0007214932,ERR2269615:0.0002316852)98:0.0000064918,((ERR2269616:0.0000027745,(ERR2269617:0.0001159263,ERR2269618:0.0001158631)83:0.0000027745)86:0.0000027745,(ERR2269809:0.0001157665,ERR2269810:0.0001157960)100:0.0001157837)99:0.0002315443)84:0.0001376837,SAMN40623236:0.0000027745)46:0.0000027745,(((SAMN40623169:0.0000027745,((SAMN40623190:0.0001158466,(((SAMN40623228:0.0000027745,SAMN40623241:0.0000027745)92:0.0000027745,SAMN40623247:0.0000027745)100:0.0003477283,((SAMN40623237:0.0000027745,SAMN40623251:0.0003472745)41:0.0000027745,SAMN40623238:0.0000027745)45:0.0002252842)36:0.0000023389)20:0.0002178656,(SAMN40623149:0.0003476697,SAMN40623145:0.0013695411)100:0.0003727874)15:0.0000013894)9:0.0000051213,SAMN40623244:0.0001159810)5:0.0000027825,SAMN40623235:0.0000027745)22:0.0000027745)42:0.0001145694)42:0.0002291563,(((((ERS1572785:0.0002319920,(((SAMN08744330:0.0001276251,SAMN08744331:0.0002932061)100:0.0007029974,SAMN08744332:0.0006419418)100:0.0008316233,ERR2265589:0.0000988128)42:0.0000040092)7:0.0000027745,ERS1572815:0.0000027745)27:0.0000027745,ERS1572793:0.0000027745)22:0.0000027745,SAMN40623180:0.0008122067)25:0.0000027745,SAMN40623186:0.0005750376)31:0.0000017711)19:0.0000027745)28:0.0006876791,((((ERR2265649:0.0008126776,ERR2269947:0.0001160501)39:0.0000027745,(((ERR2269930:0.0002319634,ERR2269945:0.0000027745)97:0.0000027745,ERR2269946:0.0002319997)100:0.0001158474,ERR2269944:0.0003479376)35:0.0000027745)40:0.0000027745,((ERR2269951:0.0003477780,(ERR2270656:0.0003476726,ERR2270657:0.0001159720)100:0.0003476255)100:0.0001157712,((ERR2270658:0.0003481216,ERR2270659:0.0010438156)92:0.0000027745,(ERR2270660:0.0005790406,(ERR2270661:0.0001160372,ERR2270662:0.0000027745)93:0.0000027745)100:0.0005790760)100:0.0004634299)100:0.0002317010)43:0.0000027745,((((ERR2265652:0.0003667409,ERR2269953:0.0001162657)93:0.0000027745,ERR2269952:0.0002316340)100:0.0004631970,(ERR2269948:0.0001158110,ERR2269949:0.0001160825)100:0.0002316648)58:0.0000027745,(ERR2269950:0.0012780327,ERR2270655:0.0019753898)52:0.0000027745)100:0.0002314754)50:0.0000027745)25:0.0002290037,ERR2269929:0.0002347927)22:0.0006886387,(ERR2269925:0.0013926486,ERR2269928:0.0012762139)54:0.0000027745)22:0.0001663348,(((((((((((CP003069.1_CP003070.1:0.0000027745,AELJ00000000.1:0.0000027745)94:0.0000027745,AELI00000000.1:0.0000027745)99:0.0004791468,SRR135545:0.0001367178)47:0.0000027745,SRR135540:0.0000027745)16:0.0000027745,SRR191363:0.0000027745)8:0.0000027745,SRR191381:0.0002318717)11:0.0000027745,((SRR308715:0.0001158752,SRR308727:0.0001159126)93:0.0000027745,SRR308726:0.0000027745)100:0.0001158274)9:0.0000027745,ERR2269808:0.0011661848)7:0.0000027745,(ERR2269921:0.0004637573,ERR2269922:0.0002326106)100:0.0009282315)7:0.0000027745,ERR1878592:0.0000027745)14:0.0000027745,(ERR2269923:0.0000027745,ERR2269924:0.0001158915)100:0.0022048411)100:0.0006177561)22:0.0008441603,((SAMN40623148:0.0015362818,SAMN40623201:0.0019324628)52:0.0005358726,SAMN40623141:0.0016946474)54:0.0010569014)49:0.0005959237,((((((((((((((ERS1938051:0.0000027745,ERS1938085:0.0000027745)100:0.0001158395,(ERS1938068:0.0001158078,ERS1938072:0.0000027745)100:0.0002317132)26:0.0000027745,ERS1938079:0.0000027745)16:0.0000027745,ERS1938059:0.0000027745)13:0.0000027745,ERS1938058:0.0000027745)13:0.0000027745,ERS1938060:0.0000027745)18:0.0000027745,(SRR774784:0.0001184740,(ERR044798:0.0002320087,SRR227311:0.0003482802)97:0.0000027745)100:0.0002317412)28:0.0000027745,(((SAMN40623210:0.0001247296,SAMN40623217:0.0004516231)100:0.0002306507,(((SAMN40623211:0.0004613918,SAMN40623218:0.0001145694)67:0.0001145694,((SAMN40623212:0.0008061230,SAMN40623215:0.0000027825)43:0.0002305593,SAMN40623214:0.0002306079)57:0.0002306235)44:0.0001145694,SAMN40623213:0.0003459430)45:0.0002202090)46:0.0001246694,SAMN40623216:0.0002306264)100:0.0041670406)68:0.0001145694,(((((((((ERR051755:0.0001157646,ERR051751:0.0000027745)100:0.0001157555,ERR051746:0.0000027745)100:0.0001157761,((((((ERR051759:0.0001157566,ERR051760:0.0001157943)100:0.0002315844,(ERR051781:0.0000027745,ERR051782:0.0000027745)100:0.0004631503)100:0.0001157403,(ERR051763:0.0001158176,(ERR051775:0.0001206354,ERR051776:0.0000027745)79:0.0000027745)79:0.0000027745)91:0.0003560152,ERR051773:0.0000027745)22:0.0000027745,((((ERR051761:0.0003474563,(ERR051762:0.0000027745,ERR051780:0.0000027745)100:0.0001157621)94:0.0000027745,ERR051771:0.0000027745)100:0.0001157659,(ERR051783:0.0001158067,ERR051785:0.0001288709)100:0.0002561293)97:0.0000027825,ERR051779:0.0001157933)100:0.0001280028)20:0.0000027825,ERR051749:0.0002314485)11:0.0000027867)13:0.0000027867,(ERR051764:0.0000027745,ERR051784:0.0000027745)100:0.0002315906)18:0.0000027867,ERR051756:0.0002316175)9:0.0000027867,ERR051788:0.0004634489)19:0.0000027867,ERR051758:0.0010436768)23:0.0007973539,(ERR051787:0.0000027745,ERR051790:0.0000027745)100:0.0003477071)25:0.0010639095,(((ERR051745:0.0001158014,ERR051748:0.0000027745)93:0.0000027745,ERR051789:0.0001158222)100:0.0003474270,(((ERR051752:0.0002317576,ERR051777:0.0002332533)100:0.0001158270,ERR1878577:0.0001160018)100:0.0001156892,(ERR1878575:0.0004636927,ERR1878576:0.0001161297)68:0.0000027745)62:0.0000027745)95:0.0002312857)92:0.0000021172)100:0.0022078141,ERR1878135:0.0004638810)100:0.0003678297,SAMN40623209:0.0015039226)98:0.0002566151,(((((((((((((ERR572580:0.0000027745,ERR572590:0.0001160059)100:0.0005803201,(ERR572585:0.0000027745,ERR572839:0.0000027745)100:0.0005805888)100:0.0004643918,(ERR1878590:0.0000027745,(ERR1878591:0.0001161081,(ERR1878599:0.0000027745,ERR1878600:0.0000027745)100:0.0003481998)100:0.0001160429)24:0.0000027745)24:0.0000027745,(((ERR572589:0.0000027745,ERR572842:0.0000027745)100:0.0008129577,((((((SRS7416470:0.0008471478,SRS7416477:0.0010062113)93:0.0001145694,SRS7416472:0.0007748305)100:0.0007132204,SRS7416471:0.0002489824)68:0.0002318776,SRS7416474:0.0005614140)27:0.0002465811,SRS7416476:0.0017400431)26:0.0001282372,SRS7416475:0.0002462423)34:0.0010137960)27:0.0002304932,(ERR572592:0.0006967729,(((((((ERR1024521:0.0000027745,ERR1024526:0.0000027745)94:0.0000027745,ERR1024524:0.0001162010)100:0.0005901541,(((((((((((SRS7416455:0.0003362180,(SRS7416467:0.0005784758,SRS7416457:0.0003471005)96:0.0001270829)74:0.0001145694,SRS7416500:0.0003361243)49:0.0000025318,SRS7416496:0.0004732669)42:0.0001145694,(SRS7416478:0.0008108667,((SRS7416458:0.0005787073,((SRS7416461:0.0004632801,SRS7416462:0.0001145694)100:0.0003466525,SRS7416482:0.0005784203)89:0.0001145694)100:0.0002310929,(SRS7416459:0.0008092189,SRS7416460:0.0002315983)100:0.0003469810)91:0.0002310373)71:0.0002186059)74:0.0001268921,SRS7416486:0.0003472128)46:0.0001145694,(SRS7416499:0.0005786403,SRS7416485:0.0011589171)79:0.0002317928)24:0.0001145694,(((SRS7416456:0.0009211218,((SRS7416465:0.0001157639,((SRS7416480:0.0008117499,(SRS7416481:0.0006951806,SRS7416488:0.0005797991)92:0.0004628919)66:0.0004631671,SRS7416494:0.0006947836)32:0.0001145694)60:0.0003464916,SRS7416495:0.0010434342)18:0.0001223957)13:0.0001153342,SRS7416469:0.0004553750)16:0.0001205479,(SRS7416497:0.0004612904,SRS7416498:0.0003491420)85:0.0003469962)14:0.0000027745)25:0.0001901716,(SRS7416487:0.0007695926,SRS7416491:0.0003892012)49:0.0002313087)17:0.0001249003,(((SRS7416489:0.0003480338,((SRS7416463:0.0005967682,((SRS7416466:0.0002505211,SRS7416479:0.0007915494)49:0.0001314013,SRS7416490:0.0008919568)100:0.0008275074)57:0.0003311260,SRS7416468:0.0003437607)30:0.0001180425)25:0.0001145694,SRS7416492:0.0004756141)44:0.0002161735,SRS7416484:0.0003616036)45:0.0001636817)100:0.0007936976,SRS7416464:0.0006279579)100:0.0019959168,(ERR1878609:0.0001161027,ERR1878610:0.0003485789)100:0.0002408278)100:0.0003187319)100:0.0015303066,ERR1878601:0.0002320791)100:0.0002524658,(ERR1878595:0.0000027745,ERR1878596:0.0000027745)100:0.0001159664)16:0.0000027745,ERR1878597:0.0001160464)10:0.0000027745,(ERR1878593:0.0001160695,ERR1878594:0.0001160510)100:0.0002321080)17:0.0000027745)31:0.0000027745)27:0.0003460526)27:0.0001145694,(((SRR773655:0.0003032385,ERR1878588:0.0000024507)91:0.0002856964,ERR1878612:0.0002320888)66:0.0000027745,ERR1878598:0.0000027745)100:0.0001158324)27:0.0002306097,((ERR1878579:0.0000027745,((ERR1878583:0.0001161657,ERR1878589:0.0002324399)100:0.0001160087,(ERR1878611:0.0001158755,SRS7416473:0.0019240511)27:0.0001365798)27:0.0002564416)12:0.0000023389,ERR1878580:0.0000027745)14:0.0000023389)80:0.0000023389,ERR1878578:0.0000027745)100:0.0002504270,ERR351206:0.0002322817)40:0.0000023389,ERR351191:0.0001161471)29:0.0000023389,(((ERR351174:0.0001160924,ERR351185:0.0002321082)17:0.0000027745,(((ERR351175:0.0000027745,(ERR351193:0.0001161117,ERR351207:0.0001161537)24:0.0000027745)16:0.0000027745,(ERR351192:0.0000027745,ERR351199:0.0001161897)57:0.0000027745)24:0.0000027745,ERR351203:0.0000027745)18:0.0000027745)66:0.0000027745,ERR351179:0.0002320746)100:0.0003483168)43:0.0000023389,ERR351205:0.0008140630)54:0.0002125123,((ERR117600:0.0002336451,(SAMN40623143:0.0005586208,SAMN40623245:0.0010466834)93:0.0000027745)99:0.0001507962,SAMN40623230:0.0009661260)44:0.0008629408)55:0.0008984534,((SRR308716:0.0000027745,SRR308721:0.0001158517)87:0.0000027745,(ERR1880827:0.0003480589,ERR1880828:0.0005801933)87:0.0000027745)100:0.0009270751)29:0.0004915346)20:0.0000021172,ERR1878548:0.0002319902)19:0.0000023412,(((ERR018187:0.0003520816,(SRR308703:0.0003476322,SRR308722:0.0001158150)100:0.0004632276)91:0.0000027745,(ERR2265590:0.0009299286,(SRR227303:0.0000027745,SRR227335:0.0000027745)92:0.0000027745)100:0.0005786655)100:0.0002313371,(ERR1880824:0.0010454868,ERR1880825:0.0008132906)89:0.0000027745)100:0.0009260022)25:0.0018101697)41:0.0001305740,(((((ERR114418:0.0000024175,SAMN40623207:0.0003101346)40:0.0001411254,SAMN40623204:0.0002318181)10:0.0000075343,SAMN40623198:0.0001158629)9:0.0000027745,(((((((SAMN40623193:0.0003485927,SAMN40623170:0.0008129980)65:0.0000027745,SAMN40623181:0.0003481249)78:0.0002318795,(SAMN40623182:0.0000027745,(((SAMN40623152:0.0001160743,SAMN40623205:0.0000911703)32:0.0000027745,SAMN40623171:0.0001160133)19:0.0000027745,SAMN40623239:0.0001159847)0:0.0000026619)3:0.0000026810)0:0.0000026772,(SAMN40623231:0.0002320124,SAMN40623240:0.0000027745)99:0.0001159163)3:0.0000027745,SAMN40623183:0.0000027745)3:0.0000027745,((SAMN40623185:0.0002322750,SAMN40623162:0.0001159099)92:0.0000027745,SAMN40623196:0.0000027745)100:0.0001160597)6:0.0000027745,((SAMN40623184:0.0000027745,SAMN40623157:0.0001158745)65:0.0000027745,SAMN40623199:0.0001156026)71:0.0001145694)8:0.0000024906)100:0.0008988486,SAMN40623252:0.0006971823)100:0.0014127750)29:0.0000027745,ERR018123:0.0004651401)6:0.0000027745,(ERR025374:0.0005800466,ERR1880833:0.0001163839)100:0.0002315855)7:0.0000027745,ERR025360:0.0005806334)10:0.0000027745,ERR1878151:0.0002319103)13:0.0000027745,ERR1880834:0.0004640014)14:0.0000027745,ERR1880832:0.0003526867)41:0.0002655685,ERR1880831:0.0011610964)22:0.0000027745,(ERR579089:0.0011645794,ERR579090:0.0011635964)100:0.0001145694)25:0.0000027745,ERR1880843:0.0016334518)54:0.0001323692,((ERR2265662:0.0001082296,ERR2265665:0.0037083566)100:0.0039854228,(ERR2265663:0.0004640472,(ERR2265664:0.0000027745,ERR2265666:0.0000027745)100:0.0001158021)100:0.0004609418)100:0.0018610142)54:0.0003986163,ERR018114:0.0004700022)68:0.0003493412,ACVW00000000:0.0009350875)69:0.0004658741,((ERR018115:0.0000027745,ERR018182:0.0001199278)93:0.0000027745,ERR025373:0.0003481602)100:0.0002320097)69:0.0005824109,(ERR018116:0.0002425313,ERR018128:0.0001253694)100:0.0015035817)69:0.0004661395,ERR018113:0.0007203201)69:0.0009317384,((((((((((((((((((((ERR018111:0.0005861979,ERR025359:0.0002331713)93:0.0000027745,ERR1880821:0.0006988360)100:0.0001160946,(ERR025357:0.0004659936,ERR025368:0.0009316612)100:0.0001162003)100:0.0005809445,(((ERR019885:0.0000027745,ERR579075:0.0006570816)100:0.0003924394,(ERR576974:0.0001401976,SRR227324:0.0002331470)100:0.0005582703)99:0.0005804976,((((ERR025358:0.0006992388,ERR025375:0.0010487490)88:0.0000027745,((((((((SRR308665:0.0000027745,SRR308693:0.0000027745)20:0.0000027745,(SRR308706:0.0000027745,SRR308708:0.0001135025)22:0.0000027745)14:0.0000027745,SRR308707:0.0000027745)6:0.0000027745,((SRR308709:0.0000027745,SRR308724:0.0000027745)23:0.0000027745,SRR308725:0.0001162961)10:0.0000027745)10:0.0000027745,(SRR308705:0.0000027745,(SRR308720:0.0000027745,SRR308723:0.0000027745)13:0.0000027745)12:0.0000027745)7:0.0000027745,((((SRR308690:0.0000027745,SRR308704:0.0000027745)20:0.0000027745,(SRR308691:0.0000027745,SRR308692:0.0001162697)100:0.0001162499)10:0.0000027745,SRR308713:0.0000027745)14:0.0000027745,SRR308717:0.0000027745)15:0.0000027745)100:0.0008134020,ERR2269927:0.0018719780)100:0.0004640741,ERR1880823:0.0002357737)100:0.0001159450)79:0.0000027745,((ERR025366:0.0003492479,(ERR025371:0.0001163496,ERR1880822:0.0001164185)100:0.0001161329)91:0.0000027745,(ERR1878570:0.0004650174,(((ERR351188:0.0000027745,ERR351210:0.0000027745)100:0.0001163011,ERR351208:0.0001164030)100:0.0001160682,ERR1880826:0.0009385682)100:0.0002323153)100:0.0002318726)100:0.0003478773)100:0.0005793135,((((((((ERR051765:0.0000027745,ERR051767:0.0000027745)100:0.0001163792,(((ERR2265655:0.0002364502,((ERR2265656:0.0000027745,ERR2265658:0.0000027745)26:0.0000027745,(ERR2265657:0.0002367769,ERR2265659:0.0001182497)14:0.0000027745)16:0.0000027745)72:0.0000027745,ERR2265660:0.0000027745)100:0.0015384131,((ERR2269835:0.0001160406,ERR2269838:0.0019796838)100:0.0002327252,(ERR2269836:0.0002326308,ERR2269837:0.0002324279)100:0.0003488243)22:0.0000027745)100:0.0004694157)27:0.0000027745,ERR051769:0.0001164411)19:0.0000027745,ERR051786:0.0000027745)16:0.0000027745,ERR051768:0.0000027745)100:0.0001179554,ERR051772:0.0000027745)25:0.0000027745,ERR051770:0.0001164887)100:0.0008221170,SRR491153:0.0008171268)100:0.0005867890)96:0.0000020066)89:0.0000020066)91:0.0000020066,ERR025369:0.0009338710)100:0.0009678490,(ERR018112:0.0000027745,ERR025372:0.0000027745)100:0.0005814826)59:0.0000025651,(ERR025361:0.0010483555,ERR1880830:0.0002329584)100:0.0001161997)51:0.0000025651,(ERR018130:0.0004662679,ERR1880829:0.0006790627)100:0.0001346581)66:0.0000025651,ERR019881:0.0010737546)100:0.0018014002,ERR1880802:0.0006975491)23:0.0000025651,ERR1879637:0.0002317271)21:0.0000025651,((ERR1880809:0.0008127026,((ERR1880810:0.0008128760,(ERR1880820:0.0025165008,ERR1880836:0.0004645538)100:0.0004772351)87:0.0000027745,ERR1880817:0.0009311779)94:0.0000027745)100:0.0010757386,ERR1880813:0.0014014843)100:0.0003480034)25:0.0000025651,ERR018195:0.0006997484)100:0.0013873518,(ERR1879648:0.0000027745,ERR1879649:0.0000027745)100:0.0012790635)100:0.0002663237,ERR1880800:0.0023258225)89:0.0000027745,ERR1879597:0.0008148668)100:0.0001336072,((ERR1880803:0.0008145436,ERR1880808:0.0009296815)91:0.0000027745,((ERR1880814:0.0011678297,(ERR1880818:0.0006966296,ERR1880819:0.0010459313)100:0.0004633942)100:0.0019778088,ERR1880835:0.0015134802)100:0.0001145694)100:0.0004642531)29:0.0000027745,ERR1880806:0.0003487837)22:0.0000027745,(ERR1880799:0.0008215140,ERR1880807:0.0008131642)44:0.0000027745)14:0.0000027745,ERR1880811:0.0020937651)44:0.0000027745)100:0.0006888784)100:0.0001172646,(((((((((((((((((((((ERR386658:0.0001160817,(ERR1878604:0.0001161422,ERR1878605:0.0000027745)100:0.0001161013)100:0.0002317725,(ERR386666:0.0000027745,ERR386704:0.0001160957)92:0.0000027745)100:0.0019743402,ERR1878571:0.0016299057)100:0.0003463462,(ERR1877954:0.0000027745,ERR1878088:0.0000027745)100:0.0002321782)90:0.0000027745,((ERR1880772:0.0001167662,ERR1880773:0.0002345621)100:0.0013999511,((ERR1878111:0.0001162605,(ERR1878115:0.0000027745,((ERR1878117:0.0001162560,(ERR1878149:0.0001162327,(ERR1878556:0.0001162705,ERR1878558:0.0000027745)100:0.0002326289)100:0.0003488244)60:0.0000027745,(ERR1878127:0.0001161993,(ERR1878150:0.0000027745,(ERR1878557:0.0000027745,ERR1878559:0.0000027745)100:0.0004644305)100:0.0001160688)100:0.0001160869)64:0.0000027825)80:0.0000027825)100:0.0006950883,ERR1878112:0.0001161546)93:0.0000027745)100:0.0001157769)100:0.0006949517,(ERR976574:0.0001161363,(ERR1878098:0.0000027745,ERR1878099:0.0000027745)100:0.0002320200)90:0.0000027745)100:0.0005791406,(ERR998699:0.0003510462,((ERR1877646:0.0002320558,ERR1877647:0.0002320620)91:0.0000027745,((ERR1878089:0.0003482155,ERR1878100:0.0002319532)94:0.0000027745,ERR1878102:0.0006960230)100:0.0001158171)100:0.0015083907)90:0.0000027745)100:0.0004633684,ERR998684:0.0001161939)100:0.0001157509,(ERR976543:0.0001161638,((ERR998678:0.0003486975,ERR998679:0.0046636983)100:0.0002320118,ERR998658:0.0011620226)65:0.0000027745)65:0.0000027745)78:0.0001157811,((((((((((((((((ERR572571:0.0000027745,ERR572840:0.0000027745)18:0.0000027745,(ERR572572:0.0000027745,ERR572574:0.0000027745)24:0.0000027745)79:0.0000027745,ERR572582:0.0000027745)100:0.0002321037,((ERR1024518:0.0001161965,ERR1878587:0.0000027745)86:0.0000027745,ERR1878586:0.0000027745)85:0.0000027745)100:0.0009285379,(ERR1878565:0.0000027745,ERR1878566:0.0001159652)100:0.0003481303)100:0.0001158405,(ERR1878546:0.0002321687,ERR1878547:0.0000027745)90:0.0000027745)100:0.0003472244,ERR1878544:0.0010459709)100:0.0010445449,(((ERR1878133:0.0000027745,ERR1878134:0.0000027745)87:0.0000027745,((ERR1878562:0.0000027745,ERR1878563:0.0000027745)100:0.0001161073,ERR1878572:0.0012792782)92:0.0000027745)100:0.0002321607,(ERR1878545:0.0002336373,ERR1878561:0.0001165635)100:0.0005836389)100:0.0001161051)100:0.0002318246,ERR1878110:0.0001162280)100:0.0003479224,(((((ERR1880770:0.0001169886,ERR1880771:0.0000027745)94:0.0000027745,ERR1878113:0.0004645960)100:0.0003474707,ERR1878109:0.0002324082)100:0.0001157875,ERR1878091:0.0001160351)100:0.0003474817,((ERR1877956:0.0001160583,ERR1877957:0.0001160263)100:0.0001159906,ERR1878092:0.0003481436)91:0.0000027745)100:0.0002316470)100:0.0003475530,(((ERR1877945:0.0002318048,ERR1877946:0.0001160005)23:0.0000027745,(ERR1877947:0.0001159175,ERR1877950:0.0000027745)23:0.0000027745)78:0.0000027745,(((ERR1878105:0.0000027745,(ERR1878106:0.0001160243,ERR1878128:0.0000027745)42:0.0000027745)13:0.0000027745,(((ERR1878107:0.0001159154,ERR1878108:0.0000027745)22:0.0000027745,ERR1878129:0.0000027745)16:0.0000027745,((ERR1878152:0.0002319517,ERR1878573:0.0002322955)100:0.0002320058,ERR1878574:0.0001220428)100:0.0001158989)18:0.0000027745)59:0.0000027745,((ERR1878130:0.0000027745,ERR1878131:0.0001159161)91:0.0000027745,(ERR1878549:0.0003479375,ERR1878550:0.0002355350)100:0.0005800513)100:0.0004633006)100:0.0002315449)100:0.0006952454)100:0.0009272682,((ERR976572:0.0000027745,ERR976573:0.0000027745)85:0.0000027745,((ERR1877637:0.0004642653,(ERR1877643:0.0002318223,ERR1877645:0.0002319993)100:0.0001159650)100:0.0001157966,((ERR1877944:0.0000027745,((ERR1877948:0.0001159349,ERR1877949:0.0000027745)100:0.0001159076,(ERR1878114:0.0002317941,(ERR1878146:0.0000027745,ERR1878147:0.0000027745)100:0.0008120141)100:0.0006960357)100:0.0001159241)100:0.0010440245,ERR1879646:0.0000027745)100:0.0002318249)100:0.0004637439)83:0.0000027745)100:0.0004631845,((((((ERR976576:0.0001159906,(((ERR976577:0.0001160632,ERR976578:0.0001160874)45:0.0000027745,ERR976579:0.0000027745)48:0.0000027745,ERR1879638:0.0000027745)52:0.0000027745)100:0.0009283916,ERR998707:0.0001160628)16:0.0000027745,(((ERR998692:0.0001161414,ERR998708:0.0003483982)21:0.0000027745,(ERR998705:0.0004646468,ERR998706:0.0001161026)22:0.0000027745)8:0.0000027745,ERR998709:0.0000027745)9:0.0000027745)5:0.0000027745,((ERR998700:0.0001171034,ERR998701:0.0001160835)100:0.0002321659,(((ERR998703:0.0003483428,ERR998712:0.0001160622)83:0.0000027745,ERR998725:0.0000027745)86:0.0000027745,ERR998711:0.0003482218)100:0.0001159585)9:0.0000027745)64:0.0000027745,(ERR998702:0.0004684062,ERR1879656:0.0001160971)100:0.0001158722)100:0.0003475057,(((((((ERR976554:0.0001161177,ERR998740:0.0001160599)37:0.0000027745,(ERR976555:0.0001160654,ERR998742:0.0000027745)18:0.0000027745)45:0.0000027745,ERR998739:0.0001160466)42:0.0000027745,ERR998743:0.0001160511)100:0.0004642127,ERR998726:0.0001161510)100:0.0002320755,(ERR998749:0.0000027745,ERR998750:0.0003482579)100:0.0005803933)29:0.0000027745,(ERR998686:0.0005807268,ERR998689:0.0001160990)33:0.0000027745)67:0.0000027745)72:0.0000027745)100:0.0004632318,((ERR998673:0.0000027745,(ERR998674:0.0000027745,ERR998683:0.0000027745)68:0.0000027745)71:0.0000027745,(ERR998682:0.0013941927,(ERR998687:0.0006972026,ERR998688:0.0001161206)100:0.0001160919)66:0.0000027745)76:0.0000027745)100:0.0001157085,ERR998704:0.0006973815)100:0.0002317173,((((ERR998690:0.0002341113,ERR1879598:0.0003477345)100:0.0002318014,ERR998710:0.0004644674)10:0.0000027745,((((ERR998691:0.0001160986,ERR1879434:0.0013943295)27:0.0000027745,ERR998695:0.0003485616)12:0.0000027745,(ERR998693:0.0001161942,(((ERR998717:0.0000027745,ERR998718:0.0000027745)89:0.0000027745,ERR998720:0.0000027745)83:0.0000027745,ERR998719:0.0001160982)98:0.0001159999)14:0.0000027745)12:0.0000027745,ERR1880762:0.0007099906)11:0.0000027745)23:0.0000027745,ERR1879599:0.0006958840)100:0.0003475492)61:0.0000027745)26:0.0000027745,(ERR976537:0.0004645990,ERR998675:0.0010479033)17:0.0000027745)16:0.0000027745,ERR998657:0.0001161496)15:0.0000027745,(ERR976538:0.0009305410,ERR976542:0.0001161413)20:0.0000027745)5:0.0000027745,(ERR998676:0.0002322230,ERR998677:0.0004645851)100:0.0001161710)8:0.0000027745,(ERR976539:0.0010462708,ERR998685:0.0006972264)24:0.0000027745)4:0.0000027745,ERR976504:0.0000027745)4:0.0000027745,ERR998670:0.0002322954)17:0.0000027745,ERR1880795:0.0006992413)100:0.0003843686,ERR1880805:0.0016285434)28:0.0000027745,ERR1880804:0.0012781085)100:0.0002562285,ERR1879576:0.0018598875)92:0.0000027745)100:0.0009170457,ERR1880844:0.0019785234)100:0.0003437607,ERR018126:0.0021462827)100:0.0003437607,(((ERR018122:0.0010516380,ERR025396:0.0002621628)100:0.0007846991,ERR018127:0.0017515901)86:0.0000027745,ERR1880842:0.0025634775)86:0.0000027745)100:0.0001145694,(ERR018153:0.0001249534,ERR018154:0.0000027745)100:0.0018666454)100:0.0001131935,((((((((((((((((ERR976585:0.0001160754,(ERR976586:0.0000027745,ERR976587:0.0000027745)100:0.0002320558)90:0.0000027745,((((ERR025356:0.0001159468,(ERR025367:0.0001160247,ERR025377:0.0005801405)94:0.0000027745)100:0.0001158813,(ERR044797:0.0003483107,ACHZ00000000:0.0003497131)90:0.0000027745)100:0.0010426264,(ERR044799:0.0002323156,ERR044800:0.0001157963)100:0.0022077568)91:0.0000027745,(((ERR1880782:0.0003490908,ERR1877613:0.0012808657)43:0.0000027745,ERR1880784:0.0002331329)38:0.0000027745,(ERR1880783:0.0000027745,ERR1880787:0.0000027745)40:0.0000027745)100:0.0002321556)100:0.0004628331)100:0.0001157268,(ERR1880763:0.0000027745,((((((ERR1880768:0.0000027745,ERR1880769:0.0000027745)80:0.0000027745,ERR1880790:0.0003500252)46:0.0000027745,ERR1880781:0.0000027745)53:0.0000027745,(ERR1880788:0.0003537456,ERR1880789:0.0001164548)99:0.0002326667)60:0.0000023412,(((ERR1880774:0.0003505703,ERR1880776:0.0003491896)83:0.0000027745,ERR1880775:0.0000027745)90:0.0000027745,ERR1880777:0.0002326176)100:0.0002324820)100:0.0001976995,((ERR1880778:0.0008271179,ERR1880785:0.0002330110)100:0.0001165643,(ERR1880779:0.0000027745,ERR1880780:0.0000027745)100:0.0009312880)100:0.0002322307)100:0.0009926044)90:0.0000027825)100:0.0005959650,ERR1878096:0.0012774800)100:0.0006114495,((ERR1879588:0.0004641507,ERR1879594:0.0003480253)94:0.0000027745,ERR1879593:0.0000027745)100:0.0001158899)100:0.0003670093,(((((ERR042738:0.0001177114,ERR1879393:0.0015106442)98:0.0001158191,(ERR1878555:0.0003483619,ERR1878560:0.0000027745)95:0.0000027745)93:0.0001086914,ERR1880794:0.0007015679)45:0.0000023389,ERR042733:0.0004659610)48:0.0000023389,ERR042729:0.0078358821)77:0.0000023389)100:0.0003667707,(ERR1879438:0.0004640077,ERR1879577:0.0000027745)100:0.0002320163)93:0.0000023389,ERR1879389:0.0008552025)89:0.0000027745,ERR1879432:0.0009326011)100:0.0006586569,(ERR018120:0.0005136798,CP001485_CP001486:0.0002328061)100:0.0008880194)99:0.0000023412,ERR018179:0.0006000306)100:0.0010526738,ERR1879553:0.0015115915)27:0.0000023389,((ERR018125:0.0006995832,ERR1880840:0.0024651141)100:0.0001159543,ERR1880841:0.0019753546)100:0.0002319928)19:0.0000023389,(ERR019883:0.0014365556,((((ERR042754:0.0000027745,ERR044783:0.0000027745)100:0.0010463277,((((ERR044791:0.0003488182,ERR108517:0.0012845823)100:0.0002321716,ERR044781:0.0012801164)100:0.0001160670,(ERR163243:0.0001161042,ERR163244:0.0001161317)100:0.0001161200)100:0.0004643900,(ERR108518:0.0011628009,ERR108522:0.0009311482)100:0.0002319507)100:0.0002321779)100:0.0001160003,((ERR044785:0.0005812149,((ERR044786:0.0002324154,ERR108516:0.0010456524)21:0.0000027745,(ERR163242:0.0004649115,ERR163241:0.0004648285)53:0.0000027745)31:0.0000027745)100:0.0003480260,ERR163240:0.0005842896)92:0.0000027745)100:0.0003482193,ERR044779:0.0010468216)100:0.0003480842)41:0.0000023389)12:0.0000023389,((((((((((((ERR019879:0.0000027745,ERR025362:0.0000027745)100:0.0006641198,ERR579085:0.0015154928)100:0.0002646435,ERR576951:0.0008156515)37:0.0000027745,(ERR019880:0.0016819056,ERR025364:0.0002317362)100:0.0004652412)40:0.0000027745,ERR579309:0.0007568923)94:0.0000027745,ERR579073:0.0000027745)29:0.0006928910,ERR1877943:0.0003492671)29:0.0015098520,ERR1879570:0.0004646128)57:0.0002317697,(((ERR576977:0.0011668469,(ERR579311:0.0004652723,ERR579986:0.0103640583)98:0.0000027745)77:0.0001169865,ERR579313:0.0016328848)37:0.0000027745,ERR576986:0.0004658950)40:0.0000027745)57:0.0000027745,ERR1879538:0.0009296840)100:0.0003477722,(((((ERR019884:0.0002419111,ERR579086:0.0017359541)100:0.0010637860,(ERR579091:0.0016732344,ERR579092:0.0010474650)100:0.0003032418)100:0.0003476635,ERR576975:0.0010477688)90:0.0000027745,(((((ERR1879644:0.0004645567,ERR576976:0.0003505207)100:0.0001159000,ERR1879645:0.0004652336)96:0.0000027745,ERR579077:0.0000027745)100:0.0001159106,(((ERR576984:0.0012812998,ERR579076:0.0007862370)100:0.0002606055,(ERR579069:0.0001164254,ERR579079:0.0000027745)100:0.0008140899)88:0.0000027745,ERR579093:0.0004647663)85:0.0000027745)100:0.0004637504,(ERR579078:0.0011701459,ERR579114:0.0057169077)100:0.0002280668)100:0.0003478181)100:0.0004633249,ERR579068:0.0019871737)100:0.0009289822)100:0.0002316144,(ERR1879429:0.0016293008,(ERR1879430:0.0010470347,ERR1879574:0.0000027745)100:0.0001160176)90:0.0000027745)100:0.0001158267)38:0.0000023389,ERR018124:0.0011966759)100:0.0015926456)100:0.0008554465,(((ERR976395:0.0037307065,((ERR976409:0.0001161694,ERR976412:0.0001161645)25:0.0000027745,(ERR976476:0.0008134670,((ERR976517:0.0020932234,ERR976518:0.0018686203)100:0.0001157765,((ERR976520:0.0013965240,(ERR998660:0.0004644663,ERR998661:0.0002323643)100:0.0004645614)93:0.0000027745,(ERR976527:0.0002322071,ERR976541:0.0001160622)100:0.0002322347)100:0.0003481781)100:0.0003482048)44:0.0000027745)14:0.0000027745)100:0.0002318485,(ERR976477:0.0002324120,((ERR976513:0.0002324255,ERR1879546:0.0001160610)100:0.0001160622,(((ERR976514:0.0000027745,ERR976515:0.0000027745)100:0.0017444723,((ERR976516:0.0003494015,(((((((((ERR976559:0.0000027745,ERR976547:0.0000027745)93:0.0000027745,ERR976560:0.0001161219)100:0.0001160708,ERR998729:0.0000027745)67:0.0000027745,(ERR998730:0.0000027745,ERR998746:0.0000027745)67:0.0000027745)86:0.0000027745,(ERR998741:0.0001160974,ERR1879647:0.0004640786)98:0.0001160233)100:0.0001159802,ERR998698:0.0008143374)28:0.0000027745,((ERR998694:0.0004647709,(ERR998696:0.0000027745,ERR998697:0.0002309572)48:0.0000027745)19:0.0000027745,(ERR998735:0.0002321881,((ERR998736:0.0000027745,(((ERR998744:0.0000027745,ERR998745:0.0001161732)64:0.0000027745,ERR998748:0.0000027745)54:0.0000027745,ERR998747:0.0001160927)50:0.0000027745)19:0.0000027745,(ERR998737:0.0001161228,ERR998738:0.0000027745)19:0.0000027745)93:0.0001160585)100:0.0001160482)18:0.0000027745)100:0.0002320599,ERR998663:0.0003484690)100:0.0005801400,(((((ERR976561:0.0000027745,ERR1879650:0.0001546579)52:0.0000027745,ERR976562:0.0000027745)53:0.0000027825,(ERR976568:0.0001161419,ERR976570:0.0000027745)100:0.0002321487)100:0.0007729761,(ERR998727:0.0001161057,ERR998728:0.0001160195)100:0.0001160247)100:0.0001160254,ERR998731:0.0002320229)100:0.0015105019)100:0.0005809666)37:0.0000027745,((ERR976535:0.0000027745,ERR976580:0.0003486396)100:0.0011617609,(ERR998666:0.0002337523,(ERR998656:0.0000027745,ERR998662:0.0000027745)100:0.0001165894)100:0.0012861838)33:0.0000027745)100:0.0001160219)100:0.0001160608,((ERR976519:0.0000027745,((ERR976581:0.0003485841,ERR976582:0.0002321474)100:0.0008137695,(ERR998671:0.0000027745,ERR998672:0.0000027745)100:0.0006988254)100:0.0004647979)100:0.0002321729,((ERR976534:0.0000027745,ERR976536:0.0000027745)91:0.0000027745,(ERR976545:0.0000027745,ERR976546:0.0003485053)100:0.0002322109)100:0.0004644373)88:0.0000027745)92:0.0000027745)100:0.0001159790)100:0.0001159931)100:0.0002318621,((ERR579080:0.0016011206,ERR579081:0.0011013650)100:0.0006376934,ERR579082:0.0010477437)100:0.0018054724)100:0.0002321633)100:0.0001145694,ERR018147:0.0002478350)100:0.0001145694,((((((ERR1878615:0.0006966489,ERR1878616:0.0006969333)100:0.0006605662,ERR1879433:0.0014349235)95:0.0001156143,((((((((ERR976565:0.0001160335,ERR976551:0.0000027745)94:0.0000027745,(ERR1879387:0.0022562144,ERR1879545:0.0024133270)100:0.0003762465)100:0.0001158620,ERR976549:0.0000027745)100:0.0003478324,((ERR976583:0.0008134435,((ERR1877649:0.0001159100,ERR1877938:0.0000027745)100:0.0005794973,(ERR1878094:0.0000027745,ERR1878095:0.0000027745)100:0.0018583296)100:0.0013949496)100:0.0003482909,ERR998732:0.0002321220)100:0.0002320497)100:0.0016250310,((ERR976597:0.0005812643,ERR1879575:0.0012783869)100:0.0002319336,((ERR1879385:0.0112180449,ERR1879544:0.0012904046)96:0.0000027825,ERR1879543:0.0004688897)100:0.0011826478)91:0.0000027745)100:0.0003478751,(ERR976598:0.0000027745,ERR976599:0.0002344741)100:0.0006961598)36:0.0000027745,(ERR1879652:0.0000027745,(ERR1879572:0.0000027745,(ERR1879595:0.0003486347,ERR1879600:0.0001159235)100:0.0005809873)35:0.0000027745)33:0.0000027745)100:0.0009282022,(ERR1879549:0.0019781395,ERR1879550:0.0001153070)99:0.0004649424)99:0.0001514641)100:0.0004272509,ERR1879431:0.0011779075)95:0.0000027745,ERR579061:0.0005847213)100:0.0004638500,((((ERR018121:0.0047848316,ERR018119:0.0007610944)94:0.0000027745,AAKF03000000:0.0007329350)100:0.0012645564,ERR1880839:0.0018613454)92:0.0000027745,(ERR1880837:0.0012797203,ERR1880838:0.0006982021)100:0.0001157145)100:0.0011610985)100:0.0002319725)100:0.0015323184,ERR1879571:0.0004642965)100:0.0007076059,ERR018189:0.0015201514)100:0.0001167255,ERR018177:0.0013107604)100:0.0004716970,ERR025383:0.0016331314)53:0.0000027745,(((ERR018169:0.0005868108,ERR579064:0.0007366844)95:0.0000027745,ERR018171:0.0010584783)100:0.0017141153,ERR1879551:0.0077799160)100:0.0009273151)49:0.0000027745,(ERR1879548:0.0016420901,ERR579067:0.0024724315)100:0.0023445926)100:0.0008839642,ERR018193:0.0019452768)100:0.0008844095,(((((((((ERR976404:0.0004610584,ERR976524:0.0050956217)100:0.0012715333,((ERR976521:0.0023163543,(ERR976525:0.0002307921,(ERR1880764:0.0003527150,ERR1880765:0.0005864105)94:0.0000027745)100:0.0006146192)62:0.0000027745,ERR976526:0.0009254980)59:0.0000027745)100:0.0012314414,(((ERR976414:0.0000027745,ERR1877615:0.0000027745)100:0.0001145694,ERR1877614:0.0002335830)100:0.0004620499,(((((((ERR976528:0.0001145694,(ERR976529:0.0096540194,(((((((ERR976548:0.0000027745,ERR976550:0.0000027745)100:0.0002304976,ERR998734:0.0001145694)96:0.0000027745,ERR1879655:0.0004636600)100:0.0002303304,((ERR164757:0.0010407167,(ERR164759:0.0004618545,ERR164763:0.0011556371)93:0.0000027745)100:0.0002283284,(ERR1879658:0.0002370151,ERR1880761:0.0002349447)99:0.0003498019)89:0.0000024732)81:0.0000027745,(ERR164758:0.0004617654,ERR164760:0.0000027745)100:0.0002307611)75:0.0000023389,ERR044794:0.0008091453)75:0.0000023389,ERR1879654:0.0012871625)100:0.0009724075)69:0.0000023389)49:0.0000023389,ERR976531:0.0011562636)45:0.0000023389,((ERR976540:0.0000027745,((ERR998668:0.0087059932,ERR998669:0.0003489175)100:0.0001130664,ERR998681:0.0002308483)100:0.0001145694)97:0.0000027745,ERR998667:0.0004616849)100:0.0002306737)55:0.0000023389,ERR976530:0.0024289024)100:0.0004861777,ERR1877618:0.0001175638)94:0.0000023389,ERR1877617:0.0000027745)100:0.0002430380,(((ERR976544:0.0003464138,ERR998659:0.0001145694)90:0.0000027745,((ERR998713:0.0001145694,((ERR998723:0.0000027745,ERR998724:0.0001145694)100:0.0001145694,ERR998733:0.0005778442)100:0.0002311822)100:0.0004626270,(ERR998714:0.0000027745,(ERR998715:0.0000027745,ERR998716:0.0001155962)100:0.0001145694)100:0.0001145694)100:0.0005779210)100:0.0004616514,((ERR998721:0.0000027745,ERR998722:0.0000027745)100:0.0001145694,ERR1879636:0.0005771790)100:0.0006920383)100:0.0003457495)100:0.0004865435)100:0.0007305259)100:0.0004816099,ERR976484:0.0022106977)100:0.0023199121,(ERR976410:0.0004625944,ERR976487:0.0015119991)100:0.0022067288)99:0.0000027867,(ERR1879537:0.0033359290,ACHX00000000:0.0009250100)100:0.0016611829)100:0.0008537382,ERR018192:0.0026718713)100:0.0003450661,((((((ERR976478:0.0001156494,ERR976482:0.0001156115)93:0.0000027745,ERR1879536:0.0016284476)100:0.0001784323,ERR1879392:0.0010443330)100:0.0014419218,ERR1879390:0.0037171798)90:0.0000027745,ERR1879388:0.0019640321)100:0.0008074576,(((ERR018176:0.0031019480,ERR025386:0.0006964137)100:0.0016044283,ERR579049:0.0015094795)100:0.0004869994,ERR018188:0.0023328134)100:0.0013858793)86:0.0000027745)96:0.0000027745,ERR018186:0.0013221031)100:0.0003446290)100:0.0001145694,((ERR025385:0.0001145694,AE003852_AE003853:0.0002291563)100:0.0004309309,((((((ERR576987:0.0009514063,ERR579070:0.0131166552)100:0.0005819554,ERR576996:0.0012976453)64:0.0002060925,((ERR576988:0.0004620771,ERR579088:0.0006942784)100:0.0003465639,ERR579065:0.0020706226)100:0.0002424978)51:0.0000027745,((ERR577139:0.0063997356,ERR579062:0.0013891293)36:0.0000027745,(ERR577141:0.0004634860,ERR579072:0.0004683052)20:0.0000027745)33:0.0000027745)52:0.0000027745,(ERR576995:0.0004630710,ERR579919:0.0007302270)99:0.0002308001)100:0.0002303612,(ERR579083:0.0013928328,ERR579087:0.0004627001)90:0.0000027745)100:0.0021941924)100:0.0001436291)100:0.0013843880,((ERR1878614:0.0010414612,((ERR976399:0.0002311695,ERR976463:0.0000027745)100:0.0002311253,((ERR042748:0.0000027745,(ERR1879625:0.0000027745,ERR1879626:0.0000027745)90:0.0000027745)87:0.0000027745,ERR1879624:0.0001145694)100:0.0001145694)99:0.0000027745)100:0.0002305183,ERR1879627:0.0003463750)100:0.0006923638)92:0.0001147692,ERR579051:0.0039934869)60:0.0000027745,(((((ERR1878613:0.0013875287,((ERR1879560:0.0000027745,ERR1879632:0.0000027745)93:0.0000027745,ERR1879631:0.0001145694)100:0.0001145694)98:0.0001145694,(ERR1879561:0.0000027745,ERR1879563:0.0000027745)43:0.0000027745)27:0.0000027745,((((((((((((((((((ERR976398:0.0000027745,(ERR976403:0.0001145694,(((ERR976441:0.0001145694,ERR1879585:0.0008088643)100:0.0003464917,ERR1879436:0.0007603534)96:0.0001524155,(ERR976447:0.0002311395,ERR976450:0.0003468018)99:0.0001145694)8:0.0000027745)0:0.0000027745)0:0.0000027745,((ERR976470:0.0001145694,ERR976455:0.0002309648)91:0.0000027745,ERR976454:0.0000027745)100:0.0002308875)0:0.0000027745,(ERR976407:0.0011567075,ERR976445:0.0002312567)99:0.0001145694)0:0.0000027745,ERR976475:0.0001145694)0:0.0000027745,ERR042745:0.0001157421)0:0.0000027745,ERR976465:0.0000027745)0:0.0000027745,ERR976467:0.0003467019)0:0.0000027745,ERR976448:0.0000027745)0:0.0000027745,ERR976446:0.0001145694)1:0.0000027745,ERR976466:0.0000027745)2:0.0000027745,(ERR976411:0.0025623244,ERR976507:0.0026685448)100:0.0001120197)1:0.0000027745,(ERR976406:0.0017380867,ERR976444:0.0002311435)99:0.0004622794)1:0.0000027745,ERR976506:0.0019681603)2:0.0000027745,ERR1879628:0.0001145694)0:0.0000027745,ERR042749:0.0000027745)0:0.0000027745,ERR976449:0.0000027745)0:0.0000027745,ERR976471:0.0002310810)0:0.0000027745,((ERR976451:0.0002331529,(ERR976452:0.0008099081,ERR976453:0.0003475113)92:0.0000027745)100:0.0003467737,(ERR1879541:0.0009249990,ERR1880796:0.0005781220)100:0.0006934938)100:0.0004618804)5:0.0000027745)5:0.0000027745,((((((((((((ERR976391:0.0018652147,(ERR976392:0.0012837709,ERR976396:0.0016334350)100:0.0010498456)100:0.0001110360,ERR976393:0.0137697251)100:0.0003498797,(((ERR018150:0.0000027745,ERR1877616:0.0001217066)91:0.0000025761,ERR018151:0.0001160063)92:0.0001246506,ERR018152:0.0004651959)100:0.0017944849)54:0.0000027745,(ERR976523:0.0023311306,ERR1879547:0.0002299389)100:0.0004611228)54:0.0000027745,ERR976394:0.0033814831)100:0.0018032884,(ERR1880786:0.0000027745,(ERR1880791:0.0001374847,ERR1880792:0.0002464930)100:0.0006687611)100:0.0015044556)100:0.0005998753,(ERR976508:0.0015035153,ERR976510:0.0004621599)100:0.0001145694)100:0.0008395936,ERR1880793:0.0017415604)96:0.0000023412,ERR976456:0.0001145694)100:0.0002400721,ERR976457:0.0002309324)100:0.0002400672,(((((((((ERR976400:0.0001145694,((ERR976420:0.0000027745,ERR976422:0.0001099089)88:0.0000027745,ERR976424:0.0002313843)89:0.0000027745)99:0.0001145694,(ERR976426:0.0012742708,(ERR976427:0.0006938377,ERR976428:0.0000027745)95:0.0000027745)100:0.0004620671)8:0.0000027745,(ERR976425:0.0003467694,ERR976472:0.0000027745)18:0.0000027745)5:0.0000027745,((ERR976402:0.0000027745,ERR976473:0.0001145694)27:0.0000027745,(ERR976474:0.0001145694,ERR976458:0.0026597888)33:0.0000027745)15:0.0000027745)12:0.0000027745,(((((ERR976401:0.0014004599,ERR976415:0.0014946129)100:0.0001228867,ERR976421:0.0004637046)72:0.0000027745,(ERR976416:0.0006930826,ERR976423:0.0002309870)67:0.0000027745)100:0.0003462238,ERR976432:0.0024305838)91:0.0000027745,ERR976431:0.0000027745)97:0.0001145694)14:0.0000027745,(ERR976418:0.0004623042,(((ERR976433:0.0001145694,ERR976434:0.0002310488)93:0.0000027745,ERR1879586:0.0001145694)100:0.0005773457,(ERR976435:0.0000027745,ERR976436:0.0004621683)91:0.0000027745)100:0.0003461855)100:0.0002308198)8:0.0000027745,((((ERR976429:0.0005823787,(ERR976459:0.0001126729,ERR976460:0.0000027745)70:0.0000027745)17:0.0000027745,(ERR976430:0.0007065018,ERR976464:0.0001145694)20:0.0000027745)84:0.0000027745,ERR1880815:0.0019670031)100:0.0001145694,ERR1879569:0.0000027745)9:0.0000027745)24:0.0000027745,(ERR976419:0.0002320268,(ERR976442:0.0005810988,ERR976443:0.0003486450)100:0.0004649451)100:0.0009295183)100:0.0002292547,(((((((ERR976405:0.0006933794,ERR976408:0.0010400764)100:0.0001217944,ERR1879651:0.0020286290)100:0.0020147247,ERR976483:0.0039367200)66:0.0000027745,ERR1879391:0.0032461783)52:0.0000027745,(ERR976413:0.0075004000,ERR1879437:0.0016250406)100:0.0003475356)76:0.0000027745,(((((ERR976479:0.0000027745,ERR976485:0.0001145694)93:0.0000027745,ERR976486:0.0001145694)100:0.0001145694,ERR576978:0.0016227398)60:0.0000027745,(ERR976480:0.0001145694,ERR976481:0.0009243565)71:0.0000027745)74:0.0000027745,(((((((((((ERR976488:0.0006926818,ERR976497:0.0002306769)25:0.0000027745,((ERR976495:0.0007012391,ERR018181:0.0002392788)100:0.0002309467,ERR976496:0.0003460647)36:0.0000027745)43:0.0000027745,ERR976494:0.0010386382)100:0.0001145694,(((ERR018159:0.0000027745,ERR018161:0.0001173363)100:0.0002333529,ERR018167:0.0003534606)56:0.0000027745,((ERR018160:0.0000027745,ERR018158:0.0000027745)92:0.0000027745,ERR018168:0.0000027745)100:0.0002318189)47:0.0000027745)47:0.0000027745,(ERR976493:0.0005772241,(ERR1879554:0.0003458916,ERR1879578:0.0008075503)93:0.0000027745)100:0.0001145694)58:0.0000027745,((ERR1877619:0.0001412807,(ERR1877636:0.0001155950,ERR1879657:0.0002336655)93:0.0000027745)100:0.0005528466,ERR580006:0.0011570086)39:0.0000020435)73:0.0001145694,ERR576950:0.0010419532)36:0.0000020631,((((ERR976489:0.0002306838,(((ERR018146:0.0001763801,ERR018156:0.0001167447)100:0.0001730106,ERR018148:0.0002353454)40:0.0000027745,ERR018149:0.0000027745)39:0.0000027745)32:0.0000027745,((ERR025378:0.0002309021,ERR025388:0.0003461725)35:0.0000027745,(ERR025389:0.0002309189,ERR025390:0.0001145694)17:0.0000027745)38:0.0000027745)100:0.0001145694,ERR976492:0.0005768163)18:0.0000027745,(ERR108537:0.0010389206,ERR1879579:0.0011540254)28:0.0000027745)14:0.0000027745)26:0.0000027745,ERR576973:0.0004625031)100:0.0014977400,(((ERR976511:0.0018532949,ERR1879435:0.0010424690)90:0.0000027745,((ERR976512:0.0015025722,ERR1879384:0.0006934525)93:0.0000027745,ERR1879535:0.0008079983)99:0.0001145694)100:0.0001145694,ERR1879542:0.0011278289)100:0.0001397434)100:0.0003450232,((((ERR976498:0.0009983084,ERR976499:0.0009507714)100:0.0008534357,ERR976502:0.0011561745)83:0.0000027745,(ERR976501:0.0005775409,(ERR976522:0.0020808018,((ERR976532:0.0014861763,ERR976533:0.0005776022)100:0.0001328409,(ERR998665:0.0000027745,ERR998664:0.0001145694)100:0.0003458912)100:0.0011530527)100:0.0017343589)100:0.0003459234)85:0.0000027745,((ERR976500:0.0005770595,ERR976503:0.0006932023)100:0.0002307898,(ERR025381:0.0003464341,(ERR1879552:0.0001145694,ERR1880798:0.0002306213)100:0.0001145694)100:0.0001145694)100:0.0002303851)100:0.0002304801)100:0.0006908889)100:0.0013830641)100:0.0005761596,(((ERR976437:0.0006935602,ERR976438:0.0000027745)100:0.0001145694,ERR976439:0.0002308818)94:0.0000027745,ERR976440:0.0001145694)100:0.0001145694)100:0.0014997552)100:0.0001145694)100:0.0001145694,(ERR976468:0.0003478437,ERR976469:0.0003464984)90:0.0000027745)100:0.0001145694)15:0.0000027745,ERR976505:0.0017455762)100:0.0006914852)42:0.0000027745,((ERR577140:0.0025668372,ERR577142:0.0013911226)100:0.0022298827,ERR1880816:0.0041888158)100:0.0029827086)100:0.0012692084,((((ERR1879602:0.0094667991,ERR1879601:0.0004657549)100:0.0002324999,ERR1879604:0.0001160975)100:0.0001157548,(ERR1879606:0.0001160213,(((ERR1879607:0.0003463583,ERR1879605:0.0006962105)77:0.0000027745,ERR1879568:0.0000027745)80:0.0000027745,ERR1879603:0.0001158627)85:0.0000027745)100:0.0002313797)63:0.0000027745,(ERR1879630:0.0004638490,ERR576979:0.0021058904)62:0.0000027745)80:0.0000027745)100:0.0002306820,(((((((ERR1879559:0.0017967750,ERR1879587:0.0002517807)100:0.0006458887,ERR1879580:0.0016244415)100:0.0020845358,(ERR1879562:0.0008184884,ERR1879566:0.0012821858)100:0.0010456908)100:0.0001255620,ERR576983:0.0039816487)65:0.0000023389,(ERR1879633:0.0000027745,ERR579052:0.0045503741)100:0.0001157004)59:0.0000027825,((ERR1879567:0.0000027745,ERR1879634:0.0003479407)92:0.0000027745,((ERR1879581:0.0015067675,ERR1879583:0.0011598826)93:0.0000027745,ERR1879582:0.0013909019)100:0.0004625928)100:0.0002312327)50:0.0000027745,(ERR579054:0.0029008801,ERR579063:0.0018424294)99:0.0006546777)67:0.0000027745)100:0.0004616774,((ERR576980:0.0023660086,ERR579057:0.0394615557)40:0.0000027745,(ERR579055:0.0032689433,ERR579060:0.0017531846)39:0.0000027745)79:0.0001154576)39:0.0000027745,((ERR1879584:0.0008132183,((ERR577143:0.0008338985,ERR579074:0.0011213726)100:0.0026785829,ERR579050:0.0095079214)94:0.0000023412)100:0.0008122757,ERR579056:0.0016376504)100:0.0009475089)27:0.0000027745,ERR1879564:0.0003478724)18:0.0000027825,ERR025384:0.0005798554)13:0.0000027745,ERR579053:0.0029322302)11:0.0000022953,ERR1879573:0.0009282065)14:0.0000022993,ERR1879565:0.0004640177)40:0.0001673492,(ERR576971:0.0002337206,ERR579059:0.0001242725)100:0.0014823853)57:0.0000023412,(ERR976397:0.0111916578,ERR1879629:0.0003478622)100:0.0002464958)100:0.0007244124,ERR025382:0.0019522428,ERR576982:0.0090220775);
```
