## Supplementary Data 10 for "Whole genome sequencing and transmission analysis of *Vibrio cholerae* isolates from Eastern and Southern Africa: a genomic epidemiology study": Appendix 10.tree (part 1 of 2)

```
#NEXUS
begin taxa;
	dimensions ntax=960;
	taxlabels
	ACVW00000000
	'AELI00000000.1'
	'AELJ00000000.1'
	'CP003069.1_CP003070.1'
	ERR018111
	ERR018112
	ERR018113
	ERR018114
	ERR018115
	ERR018116
	ERR018123
	ERR018128
	ERR018130
	ERR018172
	ERR018174
	ERR018175
	ERR018182
	ERR018187
	ERR018195
	ERR019287
	ERR019288
	ERR019289
	ERR019290
	ERR019291
	ERR019292
	ERR019295
	ERR019296
	ERR019297
	ERR019881
	ERR019885
	ERR025357
	ERR025358
	ERR025359
	ERR025360
	ERR025361
	ERR025366
	ERR025368
	ERR025369
	ERR025370
	ERR025371
	ERR025372
	ERR025373
	ERR025374
	ERR025375
	ERR028066
	ERR028068
	ERR028074
	ERR028075
	ERR028076
	ERR037738
	ERR037739
	ERR037741
	ERR044795
	ERR044798
	ERR051745
	ERR051746
	ERR051748
	ERR051749
	ERR051751
	ERR051752
	ERR051755
	ERR051756
	ERR051758
	ERR051759
	ERR051760
	ERR051761
	ERR051762
	ERR051763
	ERR051764
	ERR051765
	ERR051767
	ERR051768
	ERR051769
	ERR051770
	ERR051771
	ERR051772
	ERR051773
	ERR051775
	ERR051776
	ERR051777
	ERR051779
	ERR051780
	ERR051781
	ERR051782
	ERR051783
	ERR051784
	ERR051785
	ERR051786
	ERR051787
	ERR051788
	ERR051789
	ERR051790
	ERR1024518
	ERR1024521
	ERR1024524
	ERR1024526
	ERR114415
	ERR114416
	ERR114418
	ERR117473
	ERR117480
	ERR117482
	ERR117484
	ERR117485
	ERR117490
	ERR117555
	ERR117556
	ERR117569
	ERR117571
	ERR117572
	ERR117573
	ERR117577
	ERR117578
	ERR117579
	ERR117581
	ERR117583
	ERR117586
	ERR117588
	ERR117590
	ERR117592
	ERR117593
	ERR117594
	ERR117595
	ERR117597
	ERR117599
	ERR117600
	ERR117604
	ERR117605
	ERR117606
	ERR117607
	ERR117609
	ERR117610
	ERR117612
	ERR117613
	ERR164765
	ERR164766
	ERR164768
	ERR164773
	ERR164776
	ERR1877637
	ERR1877638
	ERR1877639
	ERR1877640
	ERR1877641
	ERR1877642
	ERR1877643
	ERR1877644
	ERR1877645
	ERR1877646
	ERR1877647
	ERR1877648
	ERR1877939
	ERR1877940
	ERR1877941
	ERR1877942
	ERR1877944
	ERR1877945
	ERR1877946
	ERR1877947
	ERR1877948
	ERR1877949
	ERR1877950
	ERR1877951
	ERR1877952
	ERR1877953
	ERR1877954
	ERR1877955
	ERR1877956
	ERR1877957
	ERR1878088
	ERR1878089
	ERR1878090
	ERR1878091
	ERR1878092
	ERR1878093
	ERR1878097
	ERR1878098
	ERR1878099
	ERR1878100
	ERR1878101
	ERR1878102
	ERR1878103
	ERR1878104
	ERR1878105
	ERR1878106
	ERR1878107
	ERR1878108
	ERR1878109
	ERR1878110
	ERR1878111
	ERR1878112
	ERR1878113
	ERR1878114
	ERR1878115
	ERR1878116
	ERR1878117
	ERR1878127
	ERR1878128
	ERR1878129
	ERR1878130
	ERR1878131
	ERR1878132
	ERR1878133
	ERR1878134
	ERR1878135
	ERR1878136
	ERR1878146
	ERR1878147
	ERR1878148
	ERR1878149
	ERR1878150
	ERR1878151
	ERR1878152
	ERR1878153
	ERR1878154
	ERR1878155
	ERR1878544
	ERR1878545
	ERR1878546
	ERR1878547
	ERR1878548
	ERR1878549
	ERR1878550
	ERR1878551
	ERR1878552
	ERR1878553
	ERR1878554
	ERR1878556
	ERR1878557
	ERR1878558
	ERR1878559
	ERR1878561
	ERR1878562
	ERR1878563
	ERR1878564
	ERR1878565
	ERR1878566
	ERR1878567
	ERR1878568
	ERR1878569
	ERR1878570
	ERR1878571
	ERR1878572
	ERR1878573
	ERR1878574
	ERR1878575
	ERR1878576
	ERR1878577
	ERR1878578
	ERR1878579
	ERR1878580
	ERR1878581
	ERR1878582
	ERR1878583
	ERR1878586
	ERR1878587
	ERR1878588
	ERR1878589
	ERR1878590
	ERR1878591
	ERR1878592
	ERR1878593
	ERR1878594
	ERR1878595
	ERR1878596
	ERR1878597
	ERR1878598
	ERR1878599
	ERR1878600
	ERR1878601
	ERR1878602
	ERR1878603
	ERR1878604
	ERR1878605
	ERR1878607
	ERR1878608
	ERR1878609
	ERR1878610
	ERR1878611
	ERR1878612
	ERR1879386
	ERR1879434
	ERR1879539
	ERR1879540
	ERR1879576
	ERR1879597
	ERR1879598
	ERR1879599
	ERR1879637
	ERR1879638
	ERR1879646
	ERR1879648
	ERR1879649
	ERR1879656
	ERR1880762
	ERR1880766
	ERR1880767
	ERR1880770
	ERR1880771
	ERR1880772
	ERR1880773
	ERR1880795
	ERR1880799
	ERR1880800
	ERR1880801
	ERR1880802
	ERR1880803
	ERR1880804
	ERR1880805
	ERR1880806
	ERR1880807
	ERR1880808
	ERR1880809
	ERR1880810
	ERR1880811
	ERR1880812
	ERR1880813
	ERR1880814
	ERR1880817
	ERR1880818
	ERR1880819
	ERR1880820
	ERR1880821
	ERR1880822
	ERR1880823
	ERR1880824
	ERR1880825
	ERR1880826
	ERR1880827
	ERR1880828
	ERR1880829
	ERR1880830
	ERR1880831
	ERR1880832
	ERR1880833
	ERR1880834
	ERR1880835
	ERR1880836
	ERR1880843
	ERR2265589
	ERR2265590
	ERR2265591
	ERR2265645
	ERR2265646
	ERR2265647
	ERR2265648
	ERR2265649
	ERR2265650
	ERR2265651
	ERR2265652
	ERR2265653
	ERR2265654
	ERR2265655
	ERR2265656
	ERR2265657
	ERR2265658
	ERR2265659
	ERR2265660
	ERR2265661
	ERR2265662
	ERR2265663
	ERR2265664
	ERR2265665
	ERR2265666
	ERR2265667
	ERR2265668
	ERR2265669
	ERR2265670
	ERR2265671
	ERR2265672
	ERR2265673
	ERR2265674
	ERR2265675
	ERR2265676
	ERR2265677
	ERR2265678
	ERR2269613
	ERR2269614
	ERR2269615
	ERR2269616
	ERR2269617
	ERR2269618
	ERR2269619
	ERR2269620
	ERR2269621
	ERR2269622
	ERR2269640
	ERR2269641
	ERR2269642
	ERR2269643
	ERR2269644
	ERR2269645
	ERR2269646
	ERR2269647
	ERR2269648
	ERR2269649
	ERR2269650
	ERR2269709
	ERR2269710
	ERR2269711
	ERR2269712
	ERR2269713
	ERR2269714
	ERR2269715
	ERR2269716
	ERR2269717
	ERR2269718
	ERR2269808
	ERR2269809
	ERR2269810
	ERR2269811
	ERR2269832
	ERR2269833
	ERR2269834
	ERR2269835
	ERR2269836
	ERR2269837
	ERR2269838
	ERR2269921
	ERR2269922
	ERR2269923
	ERR2269924
	ERR2269925
	ERR2269927
	ERR2269928
	ERR2269929
	ERR2269930
	ERR2269944
	ERR2269945
	ERR2269946
	ERR2269947
	ERR2269948
	ERR2269949
	ERR2269950
	ERR2269951
	ERR2269952
	ERR2269953
	ERR2270655
	ERR2270656
	ERR2270657
	ERR2270658
	ERR2270659
	ERR2270660
	ERR2270661
	ERR2270662
	ERR3268992
	ERR3268993
	ERR3268994
	ERR3268995
	ERR3268996
	ERR3268997
	ERR3268998
	ERR3268999
	ERR3269000
	ERR3269001
	ERR3269002
	ERR3269003
	ERR3269004
	ERR3269005
	ERR3269006
	ERR3269007
	ERR3269008
	ERR3269009
	ERR3269010
	ERR3269011
	ERR3269012
	ERR3269013
	ERR3269014
	ERR3269015
	ERR3269016
	ERR3269017
	ERR3269018
	ERR3269019
	ERR3269020
	ERR3269021
	ERR3269022
	ERR3269023
	ERR3269024
	ERR3269025
	ERR3269026
	ERR3269027
	ERR3269028
	ERR3269029
	ERR3269031
	ERR3269032
	ERR3269033
	ERR3269034
	ERR3269035
	ERR3269036
	ERR3269037
	ERR3269038
	ERR3269039
	ERR3269040
	ERR3269041
	ERR3269042
	ERR3269043
	ERR3269044
	ERR3269045
	ERR3269047
	ERR3269048
	ERR3269049
	ERR3269050
	ERR3269051
	ERR3269052
	ERR3269053
	ERR3269054
	ERR3269055
	ERR3269056
	ERR3269057
	ERR3269058
	ERR3269059
	ERR3269060
	ERR3269061
	ERR3269062
	ERR3269063
	ERR3269064
	ERR3269065
	ERR3269066
	ERR351174
	ERR351175
	ERR351179
	ERR351185
	ERR351188
	ERR351191
	ERR351192
	ERR351193
	ERR351199
	ERR351203
	ERR351205
	ERR351206
	ERR351207
	ERR351208
	ERR351210
	ERR386629
	ERR386647
	ERR386656
	ERR386658
	ERR386661
	ERR386663
	ERR386666
	ERR386672
	ERR386683
	ERR386688
	ERR386690
	ERR386695
	ERR386698
	ERR386704
	ERR386711
	ERR386712
	ERR572514
	ERR572538
	ERR572548
	ERR572559
	ERR572563
	ERR572571
	ERR572572
	ERR572574
	ERR572580
	ERR572582
	ERR572585
	ERR572589
	ERR572590
	ERR572592
	ERR572756
	ERR572757
	ERR572772
	ERR572781
	ERR572807
	ERR572810
	ERR572821
	ERR572836
	ERR572837
	ERR572839
	ERR572840
	ERR572842
	ERR576974
	ERR579075
	ERR579089
	ERR579090
	ERR976504
	ERR976537
	ERR976538
	ERR976539
	ERR976542
	ERR976543
	ERR976552
	ERR976553
	ERR976554
	ERR976555
	ERR976556
	ERR976557
	ERR976558
	ERR976563
	ERR976564
	ERR976566
	ERR976567
	ERR976569
	ERR976571
	ERR976572
	ERR976573
	ERR976574
	ERR976575
	ERR976576
	ERR976577
	ERR976578
	ERR976579
	ERR976584
	ERR976588
	ERR976589
	ERR976590
	ERR976591
	ERR976592
	ERR976593
	ERR976594
	ERR976595
	ERR976596
	ERR998657
	ERR998658
	ERR998670
	ERR998673
	ERR998674
	ERR998675
	ERR998676
	ERR998677
	ERR998678
	ERR998679
	ERR998682
	ERR998683
	ERR998684
	ERR998685
	ERR998686
	ERR998687
	ERR998688
	ERR998689
	ERR998690
	ERR998691
	ERR998692
	ERR998693
	ERR998695
	ERR998699
	ERR998700
	ERR998701
	ERR998702
	ERR998703
	ERR998704
	ERR998705
	ERR998706
	ERR998707
	ERR998708
	ERR998709
	ERR998710
	ERR998711
	ERR998712
	ERR998717
	ERR998718
	ERR998719
	ERR998720
	ERR998725
	ERR998726
	ERR998739
	ERR998740
	ERR998742
	ERR998743
	ERR998749
	ERR998750
	ERS1572783
	ERS1572784
	ERS1572785
	ERS1572793
	ERS1572798
	ERS1572803
	ERS1572809
	ERS1572813
	ERS1572815
	ERS1938051
	ERS1938058
	ERS1938059
	ERS1938060
	ERS1938068
	ERS1938072
	ERS1938079
	ERS1938085
	ERS2318680
	ERS2318681
	ERS2318682
	ERS2318685
	ERS2318689
	ERS2318693
	ERS2318697
	ERS2318700
	ERS2318703
	ERS2318704
	ERS2318705
	ERS2318708
	ERS2318712
	ERS2318718
	ERS3013700
	ERS3013701
	ERS3013702
	ERS3013703
	ERS3013705
	ERS3013706
	ERS3013707
	ERS3013708
	ERS3013709
	ERS3013710
	ERS3013711
	ERS3013712
	ERS3013713
	ERS3013714
	ERS3013715
	ERS3013716
	ERS3013717
	ERS3013720
	ERS3013721
	ERS3013722
	ERS3013723
	ERS3013724
	ERS3013725
	ERS3013726
	ERS3013727
	ERS3013728
	ERS3035913
	ERS3035914
	ERS3035915
	SAMN08744326
	SAMN08744327
	SAMN08744328
	SAMN08744329
	SAMN08744330
	SAMN08744331
	SAMN08744332
	SAMN08744333
	SAMN08744334
	SAMN08744335
	SAMN17861255
	SAMN17861256
	SAMN17861257
	SAMN17861258
	SAMN17861259
	SAMN17861260
	SAMN17861261
	SAMN17861262
	SAMN17861263
	SAMN17861264
	SAMN17861265
	SAMN17861266
	SAMN19110427
	SAMN19110428
	SAMN19110429
	SAMN19110430
	SAMN19110431
	SAMN19110432
	SAMN19110433
	SAMN19110434
	SAMN19110435
	SAMN19110436
	SAMN19110437
	SAMN19110438
	SAMN19110439
	SAMN19110440
	SAMN19110441
	SAMN19110442
	SAMN19110443
	SAMN19110444
	SAMN40623141
	SAMN40623142
	SAMN40623143
	SAMN40623144
	SAMN40623145
	SAMN40623146
	SAMN40623147
	SAMN40623148
	SAMN40623149
	SAMN40623150
	SAMN40623151
	SAMN40623152
	SAMN40623153
	SAMN40623154
	SAMN40623155
	SAMN40623156
	SAMN40623157
	SAMN40623158
	SAMN40623159
	SAMN40623160
	SAMN40623161
	SAMN40623162
	SAMN40623163
	SAMN40623164
	SAMN40623165
	SAMN40623166
	SAMN40623167
	SAMN40623168
	SAMN40623169
	SAMN40623170
	SAMN40623171
	SAMN40623172
	SAMN40623173
	SAMN40623174
	SAMN40623175
	SAMN40623176
	SAMN40623177
	SAMN40623178
	SAMN40623179
	SAMN40623180
	SAMN40623181
	SAMN40623182
	SAMN40623183
	SAMN40623184
	SAMN40623185
	SAMN40623186
	SAMN40623187
	SAMN40623188
	SAMN40623189
	SAMN40623190
	SAMN40623191
	SAMN40623192
	SAMN40623193
	SAMN40623194
	SAMN40623195
	SAMN40623196
	SAMN40623197
	SAMN40623198
	SAMN40623199
	SAMN40623200
	SAMN40623201
	SAMN40623202
	SAMN40623203
	SAMN40623204
	SAMN40623205
	SAMN40623206
	SAMN40623207
	SAMN40623208
	SAMN40623209
	SAMN40623210
	SAMN40623211
	SAMN40623212
	SAMN40623213
	SAMN40623214
	SAMN40623215
	SAMN40623216
	SAMN40623217
	SAMN40623218
	SAMN40623219
	SAMN40623220
	SAMN40623221
	SAMN40623222
	SAMN40623223
	SAMN40623224
	SAMN40623225
	SAMN40623226
	SAMN40623227
	SAMN40623228
	SAMN40623229
	SAMN40623230
	SAMN40623231
	SAMN40623232
	SAMN40623233
	SAMN40623234
	SAMN40623235
	SAMN40623236
	SAMN40623237
	SAMN40623238
	SAMN40623239
	SAMN40623240
	SAMN40623241
	SAMN40623242
	SAMN40623243
	SAMN40623244
	SAMN40623245
	SAMN40623246
	SAMN40623247
	SAMN40623248
	SAMN40623249
	SAMN40623250
	SAMN40623251
	SAMN40623252
	SAMN40623253
	SAMN40623254
	SRR135540
	SRR135545
	SRR191363
	SRR191381
	SRR227303
	SRR227307
	SRR227309
	SRR227311
	SRR227324
	SRR227335
	SRR308665
	SRR308690
	SRR308691
	SRR308692
	SRR308693
	SRR308703
	SRR308704
	SRR308705
	SRR308706
	SRR308707
	SRR308708
	SRR308709
	SRR308713
	SRR308715
	SRR308716
	SRR308717
	SRR308720
	SRR308721
	SRR308722
	SRR308723
	SRR308724
	SRR308725
	SRR308726
	SRR308727
	SRR491153
	SRR773655
	SRR774784
	SRS7416455
	SRS7416456
	SRS7416457
	SRS7416458
	SRS7416459
	SRS7416460
	SRS7416461
	SRS7416462
	SRS7416463
	SRS7416464
	SRS7416465
	SRS7416466
	SRS7416467
	SRS7416468
	SRS7416469
	SRS7416470
	SRS7416471
	SRS7416472
	SRS7416473
	SRS7416474
	SRS7416475
	SRS7416476
	SRS7416477
	SRS7416478
	SRS7416479
	SRS7416480
	SRS7416481
	SRS7416482
	SRS7416484
	SRS7416485
	SRS7416486
	SRS7416487
	SRS7416488
	SRS7416489
	SRS7416490
	SRS7416491
	SRS7416492
	SRS7416494
	SRS7416495
	SRS7416496
	SRS7416497
	SRS7416498
	SRS7416499
	SRS7416500
;
end;
begin trees;
	tree TREE1 = [&R] ((((ERR1879576[&length_range={4.161113750021983,12.915121028394836},height_95%_HPD={24.95205499999996,24.952054999999987},rate_95%_HPD={2.50849376460533E-4,2.792657600434428E-4},length_95%_HPD={5.0759195467540685,8.569189108431118},rate=2.6496353617225374E-4,length=6.741657939310679,rate_median=2.648970247752943E-4,length_median=6.645417729639103,height_median=24.952054999999973,rate_range={2.3570588429703274E-4,2.995907747872008E-4},height_range={24.952054999999945,24.952055},height=24.952055000001543]:6.61857,((((ERR976539[&length_range={0.7274604959393791,8.16345542576336},height_95%_HPD={24.95205499999996,24.952054999999987},rate_95%_HPD={2.50849376460533E-4,2.792657600434428E-4},length_95%_HPD={2.1843431467933634,4.965847490573328},rate=2.6496353617225374E-4,length=3.518885721346371,rate_median=2.648970247752943E-4,length_median=3.476477280874864,height_median=24.952054999999973,rate_range={2.3570588429703274E-4,2.995907747872008E-4},height_range={24.952054999999945,24.952055},height=24.952055000001543]:4.06725,((((((((ERR998749[&length_range={0.01998694308368698,2.7671402371550897},height_95%_HPD={21.95205499999996,21.952054999999987},rate_95%_HPD={2.50849376460533E-4,2.792657600434428E-4},length_95%_HPD={0.13055480703925681,1.261811056210675},rate=2.6496353617225374E-4,length=0.6537106750519786,rate_median=2.648970247752943E-4,length_median=0.60990115570225,height_median=21.952054999999973,rate_range={2.3570588429703274E-4,2.995907747872008E-4},height_range={21.952054999999945,21.952055},height=21.95205500000154]:0.609901,ERR998750[&length_range={0.01998694308368698,2.7671402371550897},height_95%_HPD={21.95205499999996,21.952054999999987},rate_95%_HPD={2.50849376460533E-4,2.792657600434428E-4},length_95%_HPD={0.13055480703925681,1.261811056210675},rate=2.6496353617225374E-4,length=0.6537106750519786,rate_median=2.648970247752943E-4,length_median=0.60990115570225,height_median=21.952054999999973,rate_range={2.3570588429703274E-4,2.995907747872008E-4},height_range={21.952054999999945,21.952055},height=21.95205500000154]:0.609901)[&length_range={0.17065159307495037,4.448878205913619},rate_95%_HPD={2.50849376460533E-4,2.792657600434428E-4},length_95%_HPD={0.7761451962287573,3.0401252174381135},length=1.8857783032168849,posterior=1.0,height_median=22.561956155702237,rate_range={2.3570588429703274E-4,2.995907747872008E-4},height_range={21.97204194308366,24.719195237155063},height_95%_HPD={22.082609807039223,23.213866056210648},rate=2.6496353617225374E-4,rate_median=2.648970247752943E-4,length_median=1.8383681633166802,height=22.60576567505197]:2.01837,((ERR998689[&length_range={0.006435789369422906,3.712639472536953},height_95%_HPD={22.95205499999996,22.952054999999987},rate_95%_HPD={2.50849376460533E-4,2.792657600434428E-4},length_95%_HPD={0.24167746170499882,2.2405234826790874},rate=2.6496353617225374E-4,length=1.1716892491782112,rate_median=2.648970247752943E-4,length_median=1.0995961153833314,height_median=22.952054999999973,rate_range={2.3570588429703274E-4,2.995907747872008E-4},height_range={22.952054999999945,22.952055},height=22.95205500000154]:1.07155,((((ERR998740[&length_range={0.0018432572114228662,1.696039906578548},height_95%_HPD={21.95205499999996,21.952054999999987},rate_95%_HPD={2.50849376460533E-4,2.792657600434428E-4},length_95%_HPD={0.03262546358362428,0.7826688326578939},rate=2.6496353617225374E-4,length=0.3752763371377293,rate_median=2.648970247752943E-4,length_median=0.3406207039897602,height_median=21.952054999999973,rate_range={2.3570588429703274E-4,2.995907747872008E-4},height_range={21.952054999999945,21.952055},height=21.95205500000154]:0.217293,ERR998742[&length_range={0.0014957926161081048,1.49738811359585},height_95%_HPD={21.95205499999996,21.952054999999987},rate_95%_HPD={2.50849376460533E-4,2.792657600434428E-4},length_95%_HPD={0.00943999100273274,0.6551145023271552},rate=2.6496353617225374E-4,length=0.293024813622089,rate_median=2.648970247752943E-4,length_median=0.25672420173940935,height_median=21.952054999999973,rate_range={2.3570588429703274E-4,2.995907747872008E-4},height_range={21.952054999999945,21.952055},height=21.95205500000154]:0.217293)[&length_range={3.1188969856543736E-5,1.0642217847523057},rate_95%_HPD={2.509609899434994E-4,2.7941383510369264E-4},length_95%_HPD={3.1188969856543736E-5,0.500561590366793},length=0.18462179710311374,posterior=0.1486882537878115,height_median=22.16934775504856,rate_range={2.3878141746464752E-4,2.9206699226891266E-4},height_range={21.953898257211403,22.998746870005228},height_95%_HPD={21.96295821164405,22.48652390346924},rate=2.6493719760675103E-4,rate_median=2.6496221537090225E-4,length_median=0.14464092312376664,height=22.196555835605547]:0.127030,ERR976555[&length_range={0.0025036146420980288,1.8174437854547811},height_95%_HPD={21.95205499999996,21.952054999999987},rate_95%_HPD={2.50849376460533E-4,2.792657600434428E-4},length_95%_HPD={0.026932093316716532,0.7771102320919674},rate=2.6496353617225374E-4,length=0.37527034660370684,rate_median=2.648970247752943E-4,length_median=0.3403822990514911,height_median=21.952054999999973,rate_range={2.3570588429703274E-4,2.995907747872008E-4},height_range={21.952054999999945,21.952055},height=21.95205500000154]:0.344323)[&length_range={1.6640759962882612E-5,1.0404457315700562},rate_95%_HPD={2.509655057997373E-4,2.7935798115555485E-4},length_95%_HPD={1.6640759962882612E-5,0.4489286360437639},length=0.15825744881124768,posterior=0.059166237410966445,height_median=22.29637776396581,rate_range={2.4082755086747535E-4,2.9206699226891266E-4},height_range={21.986787853526245,23.375988559479737},height_95%_HPD={22.0274172015167,22.650576584706982},rate=2.6505440134374613E-4,rate_median=2.649835335321764E-4,length_median=0.11703577019513034,height=22.320061799751485]:0.287337,((ERR998739[&length_range={0.0014957926161081048,1.8817731130765587},height_95%_HPD={21.95205499999996,21.952054999999987},rate_95%_HPD={2.50849376460533E-4,2.792657600434428E-4},length_95%_HPD={0.036920422075233716,0.7855591257927195},rate=2.6496353617225374E-4,length=0.3745845757385843,rate_median=2.648970247752943E-4,length_median=0.34058466358507644,height_median=21.952054999999973,rate_range={2.3570588429703274E-4,2.995907747872008E-4},height_range={21.952054999999945,21.952055},height=21.95205500000154]:0.298541,ERR998743[&length_range={0.002765540490379692,1.9581677487993758},height_95%_HPD={21.95205499999996,21.952054999999987},rate_95%_HPD={2.50849376460533E-4,2.792657600434428E-4},length_95%_HPD={0.037263740544926094,0.7937942955979409},rate=2.6496353617225374E-4,length=0.375580905604147,rate_median=2.648970247752943E-4,length_median=0.3398663855246724,height_median=21.952054999999973,rate_range={2.3570588429703274E-4,2.995907747872008E-4},height_range={21.952054999999945,21.952055},height=21.95205500000154]:0.298541)[&length_range={1.2178477994950754E-6,1.0404320442815198},rate_95%_HPD={2.5096417766584325E-4,2.789253582108372E-4},length_95%_HPD={1.2178477994950754E-6,0.43870804321752743},length=0.15518634826437733,posterior=0.11403399705145739,height_median=22.250596264662143,rate_range={2.4066256564088742E-4,2.903561162009503E-4},height_range={21.963349427789925,23.10165131600234},height_95%_HPD={21.9949422528766,22.606826492311797},rate=2.6495203355907045E-4,rate_median=2.649192593396012E-4,length_median=0.11548136625668626,height=22.276521849544817]:0.0933974,ERR976554[&length_range={0.0026366116881710866,1.9895470578263073},height_95%_HPD={21.95205499999996,21.952054999999987},rate_95%_HPD={2.50849376460533E-4,2.792657600434428E-4},length_95%_HPD={0.0339559933460869,0.7867598543183725},rate=2.6496353617225374E-4,length=0.3740902012504442,rate_median=2.648970247752943E-4,length_median=0.3387869389849705,height_median=21.952054999999973,rate_range={2.3570588429703274E-4,2.995907747872008E-4},height_range={21.952054999999945,21.952055},height=21.95205500000154]:0.391939)[&length_range={7.126432493009816E-5,0.8624836192162917},rate_95%_HPD={2.5099944650043034E-4,2.792295238072086E-4},length_95%_HPD={1.9735215562377562E-4,0.3929010468695999},length=0.13631789778769343,posterior=0.041368407964617486,height_median=22.343993697113792,rate_range={2.4407984696749076E-4,2.915490036579699E-4},height_range={21.974115540477374,23.248560870645232},height_95%_HPD={22.037565155935027,22.67834894735252},rate=2.6489865479769627E-4,rate_median=2.6480674621834593E-4,length_median=0.09558254222570284,height=22.36177188486395]:0.239721)[&length_range={0.05543855837141365,3.405666335626993},rate_95%_HPD={2.50849376460533E-4,2.792657600434428E-4},length_95%_HPD={0.2589889905858058,1.6237148901228622},length=0.9005119126270215,posterior=1.0,height_median=22.58371510082941,rate_range={2.3570588429703274E-4,2.995907747872008E-4},height_range={22.05329905174546,23.941602057826266},height_95%_HPD={22.222708922457695,23.04445898612655},rate=2.6496353617225374E-4,rate_median=2.648970247752943E-4,length_median=0.8563749405876244,height=22.608341346287514]:0.893329,ERR998726[&length_range={0.35942028314639174,3.8679276427832825},height_95%_HPD={21.95205499999996,21.952054999999987},rate_95%_HPD={2.50849376460533E-4,2.792657600434428E-4},length_95%_HPD={0.8144231433424487,2.3616626039702773},rate=2.6496353617225374E-4,length=1.5567982589144052,rate_median=2.648970247752943E-4,length_median=1.5249888092748733,height_median=21.952054999999973,rate_range={2.3570588429703274E-4,2.995907747872008E-4},height_range={21.952054999999945,21.952055},height=21.95205500000154]:1.52499)[&length_range={0.006749727474957723,4.2220138596204},rate_95%_HPD={2.50849376460533E-4,2.792657600434428E-4},length_95%_HPD={0.14248506937503436,1.8908108278837332},length=0.9490426788487273,posterior=1.0,height_median=23.477043809274846,rate_range={2.3570588429703274E-4,2.995907747872008E-4},height_range={22.311475283146365,25.819982642783255},height_95%_HPD={22.766478143342436,24.313717603970243},rate=2.6496353617225374E-4,rate_median=2.648970247752943E-4,length_median=0.8774745219953246,height=23.508853258914602]:0.546561)[&length_range={1.4297916606764716E-4,2.9951368691774825},rate_95%_HPD={2.5096417766584325E-4,2.7941705913079045E-4},length_95%_HPD={1.4297916606764716E-4,1.2832674843244618},length=0.4792093847858185,posterior=0.22014600614575747,height_median=24.023604854246095,rate_range={2.3893811407448736E-4,2.912729389223148E-4},height_range={23.018347978699104,26.17735497276057},height_95%_HPD={23.243617656944448,24.947241293716406},rate=2.64843775199694E-4,rate_median=2.648051508667354E-4,length_median=0.3723235492417363,height=24.071317578543983]:0.260090,((((((ERR1877957[&length_range={0.0059621108660579125,1.8663194857895817},height_95%_HPD={16.95205499999996,16.952054999999987},rate_95%_HPD={2.50849376460533E-4,2.792657600434428E-4},length_95%_HPD={0.052104788912920696,0.856897287192016},rate=2.6496353617225374E-4,length=0.42907325686337006,rate_median=2.648970247752943E-4,length_median=0.3954905309474377,height_median=16.952054999999973,rate_range={2.3570588429703274E-4,2.995907747872008E-4},height_range={16.952054999999945,16.952055},height=16.952055000001533]:0.395354,ERR1877956[&length_range={0.0059621108660579125,1.8663194857895817},height_95%_HPD={16.95205499999996,16.952054999999987},rate_95%_HPD={2.50849376460533E-4,2.792657600434428E-4},length_95%_HPD={0.05177209127064586,0.856897287192016},rate=2.6496353617225374E-4,length=0.42909600554965827,rate_median=2.648970247752943E-4,length_median=0.39548607706964134,height_median=16.952054999999973,rate_range={2.3570588429703274E-4,2.995907747872008E-4},height_range={16.952054999999945,16.952055},height=16.952055000001533]:0.395354)[&length_range={9.46285232640065E-4,2.174128051159876},rate_95%_HPD={2.508505047295869E-4,2.792626484743165E-4},length_95%_HPD={0.02745678405266716,1.0184054638852622},length=0.4776434088942477,posterior=0.9985967779179026,height_median=17.34740880754611,rate_range={2.3570588429703274E-4,2.995907747872008E-4},height_range={16.95801711086603,18.818374485789562},height_95%_HPD={17.005063436545722,17.80895228719199},rate=2.649610285243634E-4,rate_median=2.648956943863022E-4,length_median=0.4310555819016635,height=17.380845119084356]:0.658656,(((ERR1878109[&length_range={1.0262579519488764,3.099082078059059},height_95%_HPD={14.952054999999959,14.952054999999987},rate_95%_HPD={2.50849376460533E-4,2.792657600434428E-4},length_95%_HPD={1.3430799205651809,2.347926058087264},rate=2.6496353617225374E-4,length=1.8249950105628763,rate_median=2.648970247752943E-4,length_median=1.808993196766849,height_median=14.952054999999973,rate_range={2.3570588429703274E-4,2.995907747872008E-4},height_range={14.952054999999945,14.952055000000001},height=14.952055000001529]:1.80899,(ERR1878113[&length_range={1.0000095709939618,2.4399223605695504},height_95%_HPD={14.952054999999959,14.952054999999987},rate_95%_HPD={2.50849376460533E-4,2.792657600434428E-4},length_95%_HPD={1.0000095709939618,1.543205163963865},rate=2.6496353617225374E-4,length=1.2213183793031315,rate_median=2.648970247752943E-4,length_median=1.185834371087065,height_median=14.952054999999973,rate_range={2.3570588429703274E-4,2.995907747872008E-4},height_range={14.952054999999945,14.952055000000001},height=14.952055000001529]:1.27991,(ERR1880771[&length_range={9.570993961816043E-6,1.4055187767837083},height_95%_HPD={15.952054999999959,15.952054999999987},rate_95%_HPD={2.50849376460533E-4,2.792657600434428E-4},length_95%_HPD={2.1097387103097276E-5,0.49098528166221556},rate=2.6496353617225374E-4,length=0.2002345256332575,rate_median=2.648970247752943E-4,length_median=0.16769143221711502,height_median=15.952054999999973,rate_range={2.3570588429703274E-4,2.995907747872008E-4},height_range={15.952054999999945,15.952055000000001},height=15.95205500000153]:0.165665,ERR1880770[&length_range={9.103153970748679E-4,1.3871687880115573},height_95%_HPD={15.952054999999959,15.952054999999987},rate_95%_HPD={2.50849376460533E-4,2.792657600434428E-4},length_95%_HPD={0.008289851886567945,0.5467580664873921},rate=2.6496353617225374E-4,length=0.242634342478526,rate_median=2.648970247752943E-4,length_median=0.21139949628909704,height_median=15.952054999999973,rate_range={2.3570588429703274E-4,2.995907747872008E-4},height_range={15.952054999999945,15.952055000000001},height=15.95205500000153]:0.165665)[&length_range={6.437622701582768E-8,1.10789893102789},rate_95%_HPD={2.507803726513297E-4,2.792748035145576E-4},length_95%_HPD={6.437622701582768E-8,0.3825375265562343},length=0.133101650706042,posterior=0.32496136698698025,height_median=16.11771992925192,rate_range={2.382189963163452E-4,2.9349850277514346E-4},height_range={15.953860923613473,17.01907331456367},height_95%_HPD={15.957514169193644,16.399984945943697},rate=2.648925964672536E-4,rate_median=2.6481906213768087E-4,length_median=0.09593116527344492,height=16.14657206762017]:0.114249)[&length_range={0.01130786649256521,1.8736389702214424},rate_95%_HPD={2.50849376460533E-4,2.792657600434428E-4},length_95%_HPD={0.10945449017107478,0.9659057039464116},length=0.5210249949439838,posterior=1.0,height_median=16.231968533179433,rate_range={2.3570588429703274E-4,2.995907747872008E-4},height_range={15.958693471201688,17.391977360569523},height_95%_HPD={15.988102476388455,16.589792296088685},rate=2.6496353617225374E-4,rate_median=2.648970247752943E-4,length_median=0.49249431983594505,height=16.26011127753197]:0.529080)[&length_range={6.550530164837198E-4,1.792571614345487},rate_95%_HPD={2.508505047295869E-4,2.792626484743165E-4},length_95%_HPD={0.009142019052021055,0.6981722171297982},length=0.3059374291609294,posterior=0.9868203698111867,height_median=16.761048196766815,rate_range={2.3570588429703274E-4,2.995907747872008E-4},height_range={16.035609188014305,18.051137078059025},height_95%_HPD={16.295155700347546,17.292085728261046},rate=2.6496301981758714E-4,rate_median=2.648970899050793E-4,length_median=0.2656248060899209,height=16.7774530419598]:0.308836,ERR1878091[&length_range={0.026257951948876368,2.6761064111199033},height_95%_HPD={15.952054999999959,15.952054999999987},rate_95%_HPD={2.50849376460533E-4,2.792657600434428E-4},length_95%_HPD={0.5668013193331376,1.7203892027328642},rate=2.6496353617225374E-4,length=1.1265596368602904,rate_median=2.648970247752943E-4,length_median=1.114375704889877,height_median=15.952054999999973,rate_range={2.3570588429703274E-4,2.995907747872008E-4},height_range={15.952054999999945,15.952055000000001},height=15.95205500000153]:1.11783)[&length_range={0.051861015918944986,2.698121492939805},rate_95%_HPD={2.50849376460533E-4,2.792657600434428E-4},length_95%_HPD={0.2173151516921834,1.476856901808567},length=0.8248210612294561,posterior=1.0,height_median=17.069884639886997,rate_range={2.3570588429703274E-4,2.995907747872008E-4},height_range={16.156978695766252,18.62816141111987},height_95%_HPD={16.537355391404315,17.674919737156905},rate=2.6496353617225374E-4,rate_median=2.648970247752943E-4,length_median=0.7910307534402321,height=17.08338222014603]:0.662576,ERR1878092[&length_range={0.7045431330583902,3.8641658337177276},height_95%_HPD={15.952054999999959,15.952054999999987},rate_95%_HPD={2.50849376460533E-4,2.792657600434428E-4},length_95%_HPD={1.2443180077886353,2.524973488915329},rate=2.6496353617225374E-4,length=1.8710319099724964,rate_median=2.648970247752943E-4,length_median=1.8459760859005208,height_median=15.952054999999973,rate_range={2.3570588429703274E-4,2.995907747872008E-4},height_range={15.952054999999945,15.952055000000001},height=15.95205500000153]:1.78041)[&length_range={4.892116460197826E-5,2.002208216317385},rate_95%_HPD={2.508411255497584E-4,2.7941459846243544E-4},length_95%_HPD={4.892116460197826E-5,0.6680939979264018},length=0.23976619531341548,posterior=0.3305920176202064,height_median=17.732460971528067,rate_range={2.397778617792493E-4,2.995907747872008E-4},height_range={16.65659813305837,19.179842657552776},height_95%_HPD={17.148099375590448,18.39862683629516},rate=2.6519508768758226E-4,rate_median=2.6518737169134226E-4,length_median=0.17977204395348068,height=17.74966209927013]:0.273603)[&length_range={0.016900787021949526,2.9671437601951034},rate_95%_HPD={2.50849376460533E-4,2.792657600434428E-4},length_95%_HPD={0.12461568216708585,1.5658527230772563},length=0.8152886309629843,posterior=1.0,height_median=18.006064380875067,rate_range={2.3570588429703274E-4,2.995907747872008E-4},height_range={17.127855546424946,19.816220833717693},height_95%_HPD={17.415353280531342,18.696630701063842},rate=2.6496353617225374E-4,rate_median=2.648970247752943E-4,length_median=0.7673833733977311,height=18.031945942326416]:0.820271,((((ERR1878546[&length_range={0.00914579510283886,2.2136114647967453},height_95%_HPD={12.952054999999959,12.952054999999987},rate_95%_HPD={2.50849376460533E-4,2.792657600434428E-4},length_95%_HPD={0.08622720871203882,1.1117315252395343},rate=2.6496353617225374E-4,length=0.548977351172712,rate_median=2.648970247752943E-4,length_median=0.50669463752517,height_median=12.952054999999973,rate_range={2.3570588429703274E-4,2.995907747872008E-4},height_range={12.952054999999941,12.952055000000009},height=12.952055000001524]:0.601721,(ERR1878547[&length_range={5.741556918259505E-5,1.9293664741607817},height_95%_HPD={12.952054999999959,12.952054999999987},rate_95%_HPD={2.50849376460533E-4,2.792657600434428E-4},length_95%_HPD={5.741556918259505E-5,0.8821176268887587},rate=2.6496353617225374E-4,length=0.3799581869271548,rate_median=2.648970247752943E-4,length_median=0.33220331032654293,height_median=12.952054999999973,rate_range={2.3570588429703274E-4,2.995907747872008E-4},height_range={12.952054999999941,12.952055000000009},height=12.952055000001524]:0.238279,((ERR1878565[&length_range={0.0010017770494279432,1.8374111271766917},height_95%_HPD={10.952054999999959,10.952054999999987},rate_95%_HPD={2.50849376460533E-4,2.792657600434428E-4},length_95%_HPD={0.013081455103611361,0.7846556159127189},rate=2.6496353617225374E-4,length=0.3396214745363793,rate_median=2.648970247752943E-4,length_median=0.2914781502483219,height_median=10.952054999999973,rate_range={2.3570588429703274E-4,2.995907747872008E-4},height_range={10.952054999999937,10.952055000000009},height=10.952055000001517]:0.291478,ERR1878566[&length_range={0.0010017770494279432,1.8374111271766917},height_95%_HPD={10.952054999999959,10.952054999999987},rate_95%_HPD={2.50849376460533E-4,2.792657600434428E-4},length_95%_HPD={0.013081455103611361,0.7846556159127189},rate=2.6496353617225374E-4,length=0.3396214745363793,rate_median=2.648970247752943E-4,length_median=0.2914781502483219,height_median=10.952054999999973,rate_range={2.3570588429703274E-4,2.995907747872008E-4},height_range={10.952054999999937,10.952055000000009},height=10.952055000001517]:0.291478)[&length_range={0.049851719683172036,3.4534971992652466},rate_95%_HPD={2.50849376460533E-4,2.792657600434428E-4},length_95%_HPD={0.5234595200976191,2.182902899001302},length=1.3523682356613684,posterior=1.0,height_median=11.243533150248304,rate_range={2.3570588429703274E-4,2.995907747872008E-4},height_range={10.953056777049405,12.789466127176663},height_95%_HPD={10.965136455103593,11.736710615912695},rate=2.6496353617225374E-4,rate_median=2.648970247752943E-4,length_median=1.3448972900658003,height=11.291676474536464]:1.40239,((ERR572574[&length_range={1.4138723969381317E-6,1.2295400737125615},height_95%_HPD={8.952054999999959,8.952054999999987},rate_95%_HPD={2.50849376460533E-4,2.792657600434428E-4},length_95%_HPD={1.4138723969381317E-6,0.32542892781044586},rate=2.6496353617225374E-4,length=0.11049806441111118,rate_median=2.648970247752943E-4,length_median=0.07785692148932455,height_median=8.952054999999973,rate_range={2.3570588429703274E-4,2.995907747872008E-4},height_range={8.952054999999941,8.952055000000005},height=8.952055000001506]:0.207008,(((ERR572582[&length_range={1.2948674354973377E-6,1.9644637071408297},height_95%_HPD={7.952054999999959,7.952054999999987},rate_95%_HPD={2.50849376460533E-4,2.792657600434428E-4},length_95%_HPD={1.2948674354973377E-6,1.0523843575166616},rate=2.6496353617225374E-4,length=0.34980573835714207,rate_median=2.648970247752943E-4,length_median=0.24546173510979763,height_median=7.952054999999973,rate_range={2.3570588429703274E-4,2.995907747872008E-4},height_range={7.9520549999999375,7.9520550000000085},height=7.9520550000015]:0.222006,ERR572840[&length_range={1.2948674354973377E-6,2.215677998167843},height_95%_HPD={7.952054999999959,7.952054999999987},rate_95%_HPD={2.50849376460533E-4,2.792657600434428E-4},length_95%_HPD={1.2948674354973377E-6,1.052240537259273},rate=2.6496353617225374E-4,length=0.3497143508525133,rate_median=2.648970247752943E-4,length_median=0.24546173510979763,height_median=7.952054999999973,rate_range={2.3570588429703274E-4,2.995907747872008E-4},height_range={7.9520549999999375,7.9520550000000085},height=7.9520550000015]:0.222006)[&length_range={3.764013932787691E-4,2.1914480487639043},rate_95%_HPD={2.50956171895171E-4,2.793590015985884E-4},length_95%_HPD={0.17382600762789657,1.2656351852885095},length=0.8152218932878341,posterior=0.9352386365654808,height_median=8.174060948576635,rate_range={2.3570588429703274E-4,2.995907747872008E-4},height_range={7.952056294867397,9.4544339950844},height_95%_HPD={7.952056294867397,8.785893288504909},rate=2.6499596430010534E-4,rate_median=2.6494196047917865E-4,length_median=0.873925460706074,height=8.248321355818742]:0.832669,ERR572572[&length_range={5.740368111517569E-6,1.239593847729001},height_95%_HPD={8.952054999999959,8.952054999999987},rate_95%_HPD={2.50849376460533E-4,2.792657600434428E-4},length_95%_HPD={5.740368111517569E-6,0.3281053763172377},rate=2.6496353617225374E-4,length=0.11130164763719301,rate_median=2.648970247752943E-4,length_median=0.07895021950042036,height_median=8.952054999999973,rate_range={2.3570588429703274E-4,2.995907747872008E-4},height_range={8.952054999999941,8.952055000000005},height=8.952055000001506]:0.0546745)[&length_range={7.162375922575848E-6,0.9600588775939407},rate_95%_HPD={2.509996954436324E-4,2.7916379179862804E-4},length_95%_HPD={7.162375922575848E-6,0.30766146433958497},length=0.10213674591067208,posterior=0.21515479848665162,height_median=9.006729546704626,rate_range={2.3832954844828368E-4,2.9217689337173304E-4},height_range={8.952077542992168,9.839170387494981},height_95%_HPD={8.952094626243301,9.183277768919986},rate=2.6493210227031565E-4,rate_median=2.6482679502547906E-4,length_median=0.07052708361060134,height=9.029870120605278]:0.0559721,ERR572571[&length_range={1.4138723969381317E-6,1.0886158100776502},height_95%_HPD={8.952054999999959,8.952054999999987},rate_95%_HPD={2.50849376460533E-4,2.792657600434428E-4},length_95%_HPD={1.4138723969381317E-6,0.32726941452811076},rate=2.6496353617225374E-4,length=0.11086156069596051,rate_median=2.648970247752943E-4,length_median=0.07826780953992696,height_median=8.952054999999973,rate_range={2.3570588429703274E-4,2.995907747872008E-4},height_range={8.952054999999941,8.952055000000009},height=8.952055000001506]:0.110647)[&length_range={1.1166798760342544E-5,1.0842233625278208},rate_95%_HPD={2.5128643526352865E-4,2.789874410352438E-4},length_95%_HPD={1.1166798760342544E-5,0.29786155039544937},length=0.10138244401356901,posterior=0.1601271781026306,height_median=9.06270162749911,rate_range={2.3735560208229024E-4,2.9349850277514346E-4},height_range={8.953157452595502,9.754625234903465},height_95%_HPD={8.954966525318916,9.266609177479772},rate=2.6499106555472746E-4,rate_median=2.6494539197516884E-4,length_median=0.07088567307595461,height=9.083813149233848]:0.0963612)[&length_range={0.006974229085269457,2.1973421205404833},rate_95%_HPD={2.50849376460533E-4,2.792657600434428E-4},length_95%_HPD={0.05411713837362164,0.988370801228518},length=0.4699940649774437,posterior=1.0,height_median=9.159062803039674,rate_range={2.3570588429703274E-4,2.995907747872008E-4},height_range={8.95526111217065,10.352740626872446},height_95%_HPD={8.974581125696055,9.457574691823083},rate=2.6496353617225374E-4,rate_median=2.648970247752943E-4,length_median=0.42385110862448805,height=9.186196484321147]:0.507224,(ERR1878587[&length_range={2.4533718310237873E-6,2.077335038710837},height_95%_HPD={8.952054999999959,8.952054999999987},rate_95%_HPD={2.50849376460533E-4,2.792657600434428E-4},length_95%_HPD={2.4533718310237873E-6,0.6649554772810813},rate=2.6496353617225374E-4,length=0.2275731124756147,rate_median=2.648970247752943E-4,length_median=0.16138369444778355,height_median=8.952054999999973,rate_range={2.3570588429703274E-4,2.995907747872008E-4},height_range={8.952054999999945,8.952055000000005},height=8.952055000001506]:0.290179,(ERR1024518[&length_range={1.0000049699810383,3.5187288648036983},height_95%_HPD={7.952054999999959,7.952054999999987},rate_95%_HPD={2.50849376460533E-4,2.792657600434428E-4},length_95%_HPD={1.0000049699810383,1.7412084029074713},rate=2.6496353617225374E-4,length=1.2561849116261623,rate_median=2.648970247752943E-4,length_median=1.1830511702111437,height_median=7.952054999999973,rate_range={2.3570588429703274E-4,2.995907747872008E-4},height_range={7.952054999999945,7.952055000000005},height=7.9520550000015]:1.10330,ERR1878586[&length_range={2.4533718310237873E-6,1.9265731857504829},height_95%_HPD={8.952054999999959,8.952054999999987},rate_95%_HPD={2.50849376460533E-4,2.792657600434428E-4},length_95%_HPD={2.4533718310237873E-6,0.6669038627139212},rate=2.6496353617225374E-4,length=0.22744460059778954,rate_median=2.648970247752943E-4,length_median=0.16122970870543085,height_median=8.952054999999973,rate_range={2.3570588429703274E-4,2.995907747872008E-4},height_range={8.952054999999945,8.952055000000009},height=8.952055000001506]:0.103298)[&length_range={9.229439957181285E-6,1.5658893031837078},rate_95%_HPD={2.5047512708489713E-4,2.792626484743165E-4},length_95%_HPD={9.229439957181285E-6,0.6736693250409402},length=0.24323924822180976,posterior=0.30469457716833337,height_median=9.05535265072473,rate_range={2.3570588429703274E-4,2.9349850277514346E-4},height_range={8.952059969981015,10.160503206681177},height_95%_HPD={8.952059969981015,9.386589683823694},rate=2.649842833297385E-4,rate_median=2.6490355026928406E-4,length_median=0.18419054303374338,height=9.098569858050604]:0.186881)[&length_range={4.3724618056018016E-5,2.1217784626208847},rate_95%_HPD={2.5085853838926195E-4,2.7926200253190113E-4},length_95%_HPD={4.3724618056018016E-5,1.0051254011370663},length=0.44399681379380207,posterior=0.7334766159256825,height_median=9.242233982173094,rate_range={2.3570588429703274E-4,2.995907747872008E-4},height_range={8.952132560822204,10.759540630908823},height_95%_HPD={8.962812616792363,9.679049581980106},rate=2.650101353938333E-4,rate_median=2.6496272525604954E-4,length_median=0.39787123745239406,height=9.280004434859292]:0.424053)[&length_range={1.0307623426849926,5.27385872699768},rate_95%_HPD={2.50849376460533E-4,2.792657600434428E-4},length_95%_HPD={1.9859144064812586,3.838346207323516},length=2.9408381015479983,posterior=1.0,height_median=9.666287061209324,rate_range={2.3570588429703274E-4,2.995907747872008E-4},height_range={9.038203917986134,11.529826013315912},height_95%_HPD={9.19688150188373,10.262999999952221},rate=2.6496353617225374E-4,rate_median=2.648970247752943E-4,length_median=2.9442614900013186,height=9.703218718658443]:2.97964)[&length_range={8.675523433616661E-4,2.600090081868082},rate_95%_HPD={2.508505047295869E-4,2.792822354546938E-4},length_95%_HPD={0.038725158402302284,1.4516859552014338},length=0.7224295281855744,posterior=0.9950443169505675,height_median=12.645923542093973,rate_range={2.3570588429703274E-4,2.995907747872008E-4},height_range={11.186718519547938,14.724088687917753},height_95%_HPD={11.79898818290647,13.416708481825165},rate=2.649694163856377E-4,rate_median=2.649017629840558E-4,length_median=0.6743217202154712,height=12.640230022028343]:0.544411)[&length_range={2.498168083064911E-5,1.858508212045356},rate_95%_HPD={2.5081050154985397E-4,2.792731659453592E-4},length_95%_HPD={2.498168083064911E-5,0.8485419257705864},length=0.34483929925153,posterior=0.5711113874136308,height_median=13.190334247747622,rate_range={2.3735560208229024E-4,2.995907747872008E-4},height_range={12.95211241556915,14.633538107398891},height_95%_HPD={12.952116272482677,13.68626884226595},rate=2.650473650028504E-4,rate_median=2.649743948126745E-4,length_median=0.2884776141859131,height=13.24200185450385]:0.363441)[&length_range={0.07390719120740918,3.2359576827895715},rate_95%_HPD={2.50849376460533E-4,2.792657600434428E-4},length_95%_HPD={0.4231249706701625,2.053618391345447},length=1.2357567710726742,posterior=1.0,height_median=13.553775597835724,rate_range={2.3570588429703274E-4,2.995907747872008E-4},height_range={12.97486249921635,15.321062862173495},height_95%_HPD={13.087234543221001,14.145073238021418},rate=2.6496353617225374E-4,rate_median=2.648970247752943E-4,length_median=1.2110330989951716,height=13.589569845110805]:1.24945,ERR1878544[&length_range={0.5670103910202862,3.8586878015078696},height_95%_HPD={12.952054999999959,12.952054999999987},rate_95%_HPD={2.50849376460533E-4,2.792657600434428E-4},length_95%_HPD={1.1094206624400709,2.6800835577838935},rate=2.6496353617225374E-4,length=1.873271616183615,rate_median=2.648970247752943E-4,length_median=1.8511735498389115,height_median=12.952054999999973,rate_range={2.3570588429703274E-4,2.995907747872008E-4},height_range={12.952054999999945,12.952055000000001},height=12.952055000001524]:1.85117)[&length_range={0.39820866042678027,4.118669117175745},rate_95%_HPD={2.50849376460533E-4,2.792657600434428E-4},length_95%_HPD={1.0230316458440072,2.842635916046774},length=1.9405128184777705,posterior=1.0,height_median=14.803228549838892,rate_range={2.3570588429703274E-4,2.995907747872008E-4},height_range={13.519065391020252,16.810742801507843},height_95%_HPD={14.06147566244006,15.632138557783875},rate=2.6496353617225374E-4,rate_median=2.648970247752943E-4,length_median=1.9239523606127875,height=14.825326616183602]:1.97017,((ERR1878572[&length_range={1.0014745943345318,4.3351102422237595},height_95%_HPD={12.952054999999959,12.952054999999987},rate_95%_HPD={2.50849376460533E-4,2.792657600434428E-4},length_95%_HPD={1.222328609708173,3.023903314796554},rate=2.6496353617225374E-4,length=2.1063424430765108,rate_median=2.648970247752943E-4,length_median=2.0772017341820064,height_median=12.952054999999973,rate_range={2.3570588429703274E-4,2.995907747872008E-4},height_range={12.952054999999941,12.952055000000005},height=12.952055000001524]:2.14118,((ERR1878563[&length_range={2.864520853407271E-6,1.5366750950550525},height_95%_HPD={13.952054999999959,13.952054999999987},rate_95%_HPD={2.50849376460533E-4,2.792657600434428E-4},length_95%_HPD={2.864520853407271E-6,0.45023042952063186},rate=2.6496353617225374E-4,length=0.15020109335523854,rate_median=2.648970247752943E-4,length_median=0.10426556308298451,height_median=13.952054999999973,rate_range={2.3570588429703274E-4,2.995907747872008E-4},height_range={13.952054999999941,13.952055000000005},height=13.952055000001527]:0.104159,ERR1878562[&length_range={2.864520853407271E-6,1.5366750950550525},height_95%_HPD={13.952054999999959,13.952054999999987},rate_95%_HPD={2.50849376460533E-4,2.792657600434428E-4},length_95%_HPD={2.864520853407271E-6,0.4504740638325764},rate=2.6496353617225374E-4,length=0.15025051934647554,rate_median=2.648970247752943E-4,length_median=0.10426159787763467,height_median=13.952054999999973,rate_range={2.3570588429703274E-4,2.995907747872008E-4},height_range={13.952054999999941,13.952055000000005},height=13.952055000001527]:0.104159)[&length_range={5.227155757303592E-5,2.553877888060253},rate_95%_HPD={2.50849376460533E-4,2.792626484743165E-4},length_95%_HPD={0.015244374311375708,1.1818383522296383},length=0.5266036283957853,posterior=0.9994848931597364,height_median=14.056214203877847,rate_range={2.3570588429703274E-4,2.995907747872008E-4},height_range={13.952057864520825,15.488730095055033},height_95%_HPD={13.952057864520825,14.401981614806726},rate=2.649626931236604E-4,rate_median=2.6489672888934225E-4,length_median=0.46103762127164494,height=14.102084121114105]:0.533615,(ERR1878134[&length_range={1.3773096705804733E-5,2.3990477204317138},height_95%_HPD={13.952054999999959,13.952054999999987},rate_95%_HPD={2.50849376460533E-4,2.792657600434428E-4},length_95%_HPD={1.3773096705804733E-5,0.9319645947801156},rate=2.6496353617225374E-4,length=0.3433706545856125,rate_median=2.648970247752943E-4,length_median=0.2659217968418659,height_median=13.952054999999973,rate_range={2.3570588429703274E-4,2.995907747872008E-4},height_range={13.952054999999941,13.952055000000009},height=13.952055000001527]:0.177311,ERR1878133[&length_range={1.3773096705804733E-5,2.774428114487872},height_95%_HPD={13.952054999999959,13.952054999999987},rate_95%_HPD={2.50849376460533E-4,2.792657600434428E-4},length_95%_HPD={1.3773096705804733E-5,0.928324118487243},rate=2.6496353617225374E-4,length=0.3421979625828325,rate_median=2.648970247752943E-4,length_median=0.2665751883306413,height_median=13.952054999999973,rate_range={2.3570588429703274E-4,2.995907747872008E-4},height_range={13.952054999999941,13.952055000000009},height=13.952055000001527]:0.177311)[&length_range={1.8970574888754754E-5,2.406710451817169},rate_95%_HPD={2.5068242568071855E-4,2.7910658983658327E-4},length_95%_HPD={6.321346421955809E-5,1.1947149382329751},length=0.5315592617822072,posterior=0.6661041936801719,height_median=14.129366074770523,rate_range={2.3570588429703274E-4,2.9349850277514346E-4},height_range={13.952068773096673,15.768275602918905},height_95%_HPD={13.952068773096673,14.602392807711588},rate=2.6491728015598834E-4,rate_median=2.6485345331470804E-4,length_median=0.4763733043542455,height=14.186404740539801]:0.460464)[&length_range={3.339988731632104E-5,2.68583002960397},rate_95%_HPD={2.5093991074716404E-4,2.792758428154293E-4},length_95%_HPD={3.339988731632104E-5,1.375995907555227},length=0.5849461693935876,posterior=0.6794792092221886,height_median=14.5898296681714,rate_range={2.3570588429703274E-4,2.9462846093018417E-4},height_range={13.96834760714481,16.423190270390755},height_95%_HPD={14.093563627510576,15.25915941037482},rate=2.648810777618291E-4,rate_median=2.6483272584516284E-4,length_median=0.5117307031649307,height=14.632882363078075]:0.503409)[&length_range={0.013274709389708761,3.0710663567658774},rate_95%_HPD={2.50849376460533E-4,2.792657600434428E-4},length_95%_HPD={0.15442783840461516,1.7523993407892995},length=0.9120606994327617,posterior=1.0,height_median=15.093238875569249,rate_range={2.3570588429703274E-4,2.995907747872008E-4},height_range={14.066943143828254,17.287165242223733},height_95%_HPD={14.376037022123402,15.995881011993681},rate=2.6496353617225374E-4,rate_median=2.648970247752943E-4,length_median=0.8626222462429229,height=15.130993105958117]:0.926947,(ERR1878545[&length_range={0.01380985875049312,2.8608806768580717},height_95%_HPD={12.952054999999959,12.952054999999987},rate_95%_HPD={2.50849376460533E-4,2.792657600434428E-4},length_95%_HPD={0.08257813004404646,1.3037977664215479},rate=2.6496353617225374E-4,length=0.6469718202448302,rate_median=2.648970247752943E-4,length_median=0.5962969751179727,height_median=12.952054999999973,rate_range={2.3570588429703274E-4,2.995907747872008E-4},height_range={12.952054999999945,12.952055000000001},height=12.952055000001524]:0.596297,ERR1878561[&length_range={1.0138098587504931,3.8608806768580717},height_95%_HPD={11.952054999999959,11.952054999999987},rate_95%_HPD={2.50849376460533E-4,2.792657600434428E-4},length_95%_HPD={1.0825781300440465,2.303797766421548},rate=2.6496353617225374E-4,length=1.6469718202448131,rate_median=2.648970247752943E-4,length_median=1.5962969751179727,height_median=11.952054999999973,rate_range={2.3570588429703274E-4,2.995907747872008E-4},height_range={11.952054999999945,11.952055000000001},height=11.952055000001522]:1.59630)[&length_range={0.3975709074982543,5.205041713549141},rate_95%_HPD={2.50849376460533E-4,2.792657600434428E-4},length_95%_HPD={1.3777985664859305,3.500214925088038},length=2.4439980948654276,posterior=1.0,height_median=13.548351975117946,rate_range={2.3570588429703274E-4,2.995907747872008E-4},height_range={12.965864858750457,15.812935676858025},height_95%_HPD={13.034633130044021,14.255852766421519},rate=2.6496353617225374E-4,rate_median=2.648970247752943E-4,length_median=2.4291034113917664,height=13.599026820244719]:2.47183)[&length_range={0.0019795154778705637,3.305689855244701},rate_95%_HPD={2.50849376460533E-4,2.792657600434428E-4},length_95%_HPD={0.041219894197023876,1.5419021853292527},length=0.7233480249291625,posterior=0.9992184585871863,height_median=16.020185791023714,rate_range={2.3570588429703274E-4,2.995907747872008E-4},height_range={14.461328798006654,18.60746202616701},height_95%_HPD={15.132278930808845,17.015182801737538},rate=2.649635785630903E-4,rate_median=2.648975449454547E-4,length_median=0.6566209396151415,height=16.042566806781313]:0.753211)[&length_range={0.0038460681221756943,2.602628358307893},rate_95%_HPD={2.50849376460533E-4,2.792657600434428E-4},length_95%_HPD={0.071341420215834,1.2175764889030134},length=0.595702729603288,posterior=0.9999289507806532,height_median=16.77339655177051,rate_range={2.3570588429703274E-4,2.995907747872008E-4},height_range={14.999839490315992,18.69253227589389},height_95%_HPD={15.853812572384495,17.63595845470392},rate=2.6496381767071695E-4,rate_median=2.648970899050793E-4,length_median=0.5433142869593759,height=16.76591360591041]:0.584831,ERR1878110[&length_range={0.35646807358087074,4.56714605614259},height_95%_HPD={14.952054999999959,14.952054999999987},rate_95%_HPD={2.50849376460533E-4,2.792657600434428E-4},length_95%_HPD={1.4264220769318392,3.331925246778443},rate=2.6496353617225374E-4,length=2.40949599174249,rate_median=2.648970247752943E-4,length_median=2.406125550491282,height_median=14.952054999999973,rate_range={2.3570588429703274E-4,2.995907747872008E-4},height_range={14.952054999999945,14.952055000000001},height=14.952055000001529]:2.40617)[&length_range={0.09350272469631093,4.05679238349661},rate_95%_HPD={2.50849376460533E-4,2.792657600434428E-4},length_95%_HPD={0.4969337339369879,2.5018586132970633},length=1.4855976780173954,posterior=1.0,height_median=17.358227369206162,rate_range={2.3570588429703274E-4,2.995907747872008E-4},height_range={15.30852307358085,19.51920105614257},height_95%_HPD={16.378477076931798,18.283737466918947},rate=2.6496353617225374E-4,rate_median=2.648970247752943E-4,length_median=1.450086900701347,height=17.361636895272085]:1.46811)[&length_range={0.09132907137043844,3.8360963513729587},rate_95%_HPD={2.50849376460533E-4,2.792657600434428E-4},length_95%_HPD={0.4447311262099518,2.3279521098771987},length=1.369132334395331,posterior=1.0,height_median=18.826335401218962,rate_range={2.3570588429703274E-4,2.995907747872008E-4},height_range={17.311500236976556,21.02896602410214},height_95%_HPD={18.032852858064498,19.73808691837627},rate=2.6496353617225374E-4,rate_median=2.648970247752943E-4,length_median=1.3335303592690693,height=18.847234573289388]:1.36447,(((ERR1877945[&length_range={0.015031036497720862,2.1628626759472063},height_95%_HPD={17.95205499999996,17.952054999999987},rate_95%_HPD={2.50849376460533E-4,2.792657600434428E-4},length_95%_HPD={0.10480448311157176,1.0836015608367546},rate=2.6496353617225374E-4,length=0.5774766383514738,rate_median=2.648970247752943E-4,length_median=0.5459051795776233,height_median=17.952054999999973,rate_range={2.3570588429703274E-4,2.995907747872008E-4},height_range={17.952054999999945,17.952055},height=17.952055000001536]:0.372848,ERR1877950[&length_range={0.001148707580554742,1.963623027449053},height_95%_HPD={17.95205499999996,17.952054999999987},rate_95%_HPD={2.50849376460533E-4,2.792657600434428E-4},length_95%_HPD={0.02251495554673255,0.8471018330938804},rate=2.6496353617225374E-4,length=0.39658134241211535,rate_median=2.648970247752943E-4,length_median=0.3607757883681799,height_median=17.952054999999973,rate_range={2.3570588429703274E-4,2.995907747872008E-4},height_range={17.952054999999945,17.952055},height=17.952055000001536]:0.372848)[&length_range={4.9203252466156755E-5,1.5411051423243798},rate_95%_HPD={2.505023653206043E-4,2.793914992052485E-4},length_95%_HPD={4.9203252466156755E-5,0.5828249439491273},length=0.2120731799412517,posterior=0.1530577807776337,height_median=18.32490331465057,rate_range={2.3832954844828368E-4,2.9349850277514346E-4},height_range={17.967086036497694,19.51031500620137},height_95%_HPD={18.01011597498729,18.726618518632073},rate=2.650087820116574E-4,rate_median=2.649583702929888E-4,length_median=0.16259317007659746,height=18.35004817541678]:0.124611,ERR1877947[&length_range={0.001148707580554742,2.0759773780003243},height_95%_HPD={17.95205499999996,17.952054999999987},rate_95%_HPD={2.50849376460533E-4,2.792657600434428E-4},length_95%_HPD={0.0371014015790756,0.9552208141978333},rate=2.6496353617225374E-4,length=0.4712447394533047,rate_median=2.648970247752943E-4,length_median=0.438787785667774,height_median=17.952054999999973,rate_range={2.3570588429703274E-4,2.995907747872008E-4},height_range={17.952054999999945,17.952055},height=17.952055000001536]:0.497459)[&length_range={4.610298184815065E-5,1.686926664242236},rate_95%_HPD={2.5101205785104606E-4,2.790637112778465E-4},length_95%_HPD={7.574088205331009E-5,0.5615418809172184},length=0.20267630111774243,posterior=0.12016199222011048,height_median=18.449514263895335,rate_range={2.413177593452998E-4,2.9217689337173304E-4},height_range={18.00558469021658,19.50725879247529},height_95%_HPD={18.098619523323002,18.864064749459004},rate=2.6495809358400527E-4,rate_median=2.6493928497744345E-4,length_median=0.15321038372018236,height=18.47013200529423]:0.321635,(((((ERR1878131[&length_range={0.0010923624428986756,2.6731831960296866},height_95%_HPD={13.952054999999959,13.952054999999987},rate_95%_HPD={2.50849376460533E-4,2.792657600434428E-4},length_95%_HPD={0.011569640125212999,0.9581022215555599},rate=2.6496353617225374E-4,length=0.41515839822560274,rate_median=2.648970247752943E-4,length_median=0.3568162962839825,height_median=13.952054999999973,rate_range={2.3570588429703274E-4,2.995907747872008E-4},height_range={13.952054999999945,13.952055000000001},height=13.952055000001527]:0.523413,(ERR1878130[&length_range={8.853548382781185E-5,2.5970180238759752},height_95%_HPD={13.952054999999959,13.952054999999987},rate_95%_HPD={2.50849376460533E-4,2.792657600434428E-4},length_95%_HPD={8.853548382781185E-5,0.873995703807255},rate=2.6496353617225374E-4,length=0.3567175701648859,rate_median=2.648970247752943E-4,length_median=0.2970411359637062,height_median=13.952054999999973,rate_range={2.3570588429703274E-4,2.995907747872008E-4},height_range={13.952054999999945,13.952055000000005},height=13.952055000001527]:0.220780,(ERR1878549[&length_range={0.07496843614026716,2.734108125634398},height_95%_HPD={11.952054999999959,11.952054999999987},rate_95%_HPD={2.50849376460533E-4,2.792657600434428E-4},length_95%_HPD={0.3185916508154367,1.5469052784391941},rate=2.6496353617225374E-4,length=0.901977225373287,rate_median=2.648970247752943E-4,length_median=0.8720494979877138,height_median=11.952054999999973,rate_range={2.3570588429703274E-4,2.995907747872008E-4},height_range={11.952054999999945,11.952055000000005},height=11.952055000001522]:0.872049,ERR1878550[&length_range={0.07496843614026716,2.734108125634398},height_95%_HPD={11.952054999999959,11.952054999999987},rate_95%_HPD={2.50849376460533E-4,2.792657600434428E-4},length_95%_HPD={0.3185916508154367,1.5469052784391941},rate=2.6496353617225374E-4,length=0.901977225373287,rate_median=2.648970247752943E-4,length_median=0.8720494979877138,height_median=11.952054999999973,rate_range={2.3570588429703274E-4,2.995907747872008E-4},height_range={11.952054999999945,11.952055000000005},height=11.952055000001522]:0.872049)[&length_range={0.26205682416397913,4.114621631114241},rate_95%_HPD={2.50849376460533E-4,2.792657600434428E-4},length_95%_HPD={0.7695839118733403,2.3974517878564647},length=1.5614337238938343,posterior=1.0,height_median=12.824104497987683,rate_range={2.3570588429703274E-4,2.995907747872008E-4},height_range={12.027023436140247,14.686163125634359},height_95%_HPD={12.270646650815404,13.498960278439164},rate=2.6496353617225374E-4,rate_median=2.648970247752943E-4,length_median=1.5354474905139082,height=12.854032225373045]:1.34873)[&length_range={2.5085661158996686E-5,2.235543756982718},rate_95%_HPD={2.507347990740378E-4,2.792748035145576E-4},length_95%_HPD={2.5085661158996686E-5,0.6885027218974784},length=0.247674669104948,posterior=0.37270644238796424,height_median=14.172834969061057,rate_range={2.3570588429703274E-4,2.995907747872008E-4},height_range={13.952143535483799,15.902348351755514},height_95%_HPD={13.952143535483799,14.693311193018758},rate=2.65062174669713E-4,rate_median=2.649441534626198E-4,length_median=0.18745746487979353,height=14.232889846612393]:0.302633)[&length_range={0.07723171189509337,4.566573685452461},rate_95%_HPD={2.50849376460533E-4,2.792657600434428E-4},length_95%_HPD={0.44427291291149906,3.1589379712701593},length=1.6816032338539637,posterior=1.0,height_median=14.475468454981495,rate_range={2.3570588429703274E-4,2.995907747872008E-4},height_range={13.956188030739447,16.883139536880183},height_95%_HPD={14.009662200929256,15.223229603920572},rate=2.6496353617225374E-4,rate_median=2.648970247752943E-4,length_median=1.57044733876422,height=14.541645010789814]:1.09559,(ERR1878105[&length_range={6.3069155906703145E-6,3.3802560455002464},height_95%_HPD={14.952054999999959,14.952054999999987},rate_95%_HPD={2.50849376460533E-4,2.792657600434428E-4},length_95%_HPD={6.3069155906703145E-6,0.942788731842052},rate=2.6496353617225374E-4,length=0.2966241051895305,rate_median=2.648970247752943E-4,length_median=0.19053697019129245,height_median=14.952054999999973,rate_range={2.3570588429703274E-4,2.995907747872008E-4},height_range={14.952054999999945,14.952055000000005},height=14.952055000001529]:0.288869,((ERR1878128[&length_range={6.125060185269149E-6,4.027491885145114},height_95%_HPD={13.952054999999959,13.952054999999987},rate_95%_HPD={2.50849376460533E-4,2.792657600434428E-4},length_95%_HPD={6.125060185269149E-6,1.1813051722160566},rate=2.6496353617225374E-4,length=0.3916894725257724,rate_median=2.648970247752943E-4,length_median=0.2619611963950099,height_median=13.952054999999973,rate_range={2.3570588429703274E-4,2.995907747872008E-4},height_range={13.952054999999941,13.952055000000001},height=13.952055000001527]:0.183203,ERR1878129[&length_range={6.125060185269149E-6,3.691815059037957},height_95%_HPD={13.952054999999959,13.952054999999987},rate_95%_HPD={2.50849376460533E-4,2.792657600434428E-4},length_95%_HPD={6.125060185269149E-6,1.177039106685383},rate=2.6496353617225374E-4,length=0.38996119536818896,rate_median=2.648970247752943E-4,length_median=0.26107743797721383,height_median=13.952054999999973,rate_range={2.3570588429703274E-4,2.995907747872008E-4},height_range={13.952054999999941,13.952055000000001},height=13.952055000001527]:0.183203)[&length_range={5.6284544463380826E-5,3.8058539149006148},rate_95%_HPD={2.5072518392963393E-4,2.792364051519428E-4},length_95%_HPD={5.6284544463380826E-5,1.4762169292687783},length=0.7046921444879412,posterior=0.6157835840778699,height_median=14.135258358297087,rate_range={2.3570588429703274E-4,2.995907747872008E-4},height_range={13.952061125060162,16.55865103638469},height_95%_HPD={13.952062472487889,14.70892035582495},rate=2.649385383641752E-4,rate_median=2.6489238323960495E-4,length_median=0.679951581143162,height=14.208069262171998]:0.940008,ERR1878108[&length_range={1.5273934437232128E-6,3.5304958902056107},height_95%_HPD={14.952054999999959,14.952054999999987},rate_95%_HPD={2.50849376460533E-4,2.792657600434428E-4},length_95%_HPD={1.5273934437232128E-6,0.9340267330391043},rate=2.6496353617225374E-4,length=0.2965888737324599,rate_median=2.648970247752943E-4,length_median=0.19027097839158635,height_median=14.952054999999973,rate_range={2.3570588429703274E-4,2.995907747872008E-4},height_range={14.952054999999945,14.952055000000001},height=14.952055000001529]:0.123211)[&length_range={1.9466737135331869E-4,2.8839726335380718},rate_95%_HPD={2.5025175222674677E-4,2.792364051519428E-4},length_95%_HPD={1.9466737135331869E-4,0.9871838126423942},length=0.32603699050593343,posterior=0.07838505124424945,height_median=15.075266171884433,rate_range={2.397778617792493E-4,2.9217689337173304E-4},height_range={14.952057915467659,16.328395520735125},height_95%_HPD={14.952057915467659,15.479826993165997},rate=2.6456607258867383E-4,rate_median=2.6454923768691555E-4,length_median=0.21682597131498937,height=15.127312794273017]:0.165658)[&length_range={6.63011698929239E-5,2.5748322649070143},rate_95%_HPD={2.506236091550215E-4,2.789430548111933E-4},length_95%_HPD={6.63011698929239E-5,1.3999257080493503},length=0.4685913142684188,posterior=0.07547203325103466,height_median=15.240924241990584,rate_range={2.397778617792493E-4,2.906789517602178E-4},height_range={14.955342561024949,16.79291960624315},height_95%_HPD={14.96388948364099,15.75636113318447},rate=2.6456056983323095E-4,rate_median=2.6430944557332363E-4,length_median=0.3328793005780568,height=15.290491058958832]:0.330137)[&length_range={1.9555815206118154E-4,2.7368540921441493},rate_95%_HPD={2.5171958978641466E-4,2.808256617590557E-4},length_95%_HPD={1.9555815206118154E-4,1.435012547424206},length=0.4937291500855832,posterior=0.025062612124549282,height_median=15.571061091181775,rate_range={2.447355899462291E-4,2.9106076546263403E-4},height_range={14.968072052623636,17.62573969301641},height_95%_HPD={15.020267505680007,16.495546360480525},rate=2.6497279109581747E-4,rate_median=2.6467676393348915E-4,length_median=0.35657007109308125,height=15.642922861143356]:0.577625,(ERR1878574[&length_range={2.0909810245116702,6.363392663413443},height_95%_HPD={10.952054999999959,10.952054999999987},rate_95%_HPD={2.50849376460533E-4,2.792657600434428E-4},length_95%_HPD={2.3410101392275404,3.830242030606204},rate=2.6496353617225374E-4,length=3.0417945473775765,rate_median=2.648970247752943E-4,length_median=2.987546386542851,height_median=10.952054999999973,rate_range={2.3570588429703274E-4,2.995907747872008E-4},height_range={10.952054999999941,10.952055000000005},height=10.952055000001517]:2.97943,(ERR1878573[&length_range={2.005682251414081,4.526253645940194},height_95%_HPD={10.952054999999959,10.952054999999987},rate_95%_HPD={2.50849376460533E-4,2.792657600434428E-4},length_95%_HPD={2.0421112058963153,2.894513372688836},rate=2.6496353617225374E-4,length=2.4297677640704323,rate_median=2.648970247752943E-4,length_median=2.388002104123519,height_median=10.952054999999973,rate_range={2.3570588429703274E-4,2.995907747872008E-4},height_range={10.952054999999937,10.952055000000005},height=10.952055000001517]:2.38800,ERR1878152[&length_range={0.005682251414080852,2.5262536459401943},height_95%_HPD={12.952054999999959,12.952054999999987},rate_95%_HPD={2.50849376460533E-4,2.792657600434428E-4},length_95%_HPD={0.042035232033198255,0.8944793387339462},rate=2.6496353617225374E-4,length=0.42978278442706014,rate_median=2.648970247752943E-4,length_median=0.3880021041235189,height_median=12.952054999999973,rate_range={2.3570588429703274E-4,2.995907747872008E-4},height_range={12.952054999999937,12.952055000000005},height=12.952055000001524]:0.388002)[&length_range={0.01152764649373239,4.1771897562717},rate_95%_HPD={2.50849376460533E-4,2.792657600434428E-4},length_95%_HPD={0.06948665011644195,1.3053322205310014},length=0.6248505089783833,posterior=0.9999822376951634,height_median=13.340057104123481,rate_range={2.3570588429703274E-4,2.995907747872008E-4},height_range={12.957737251414066,15.478308645940167},height_95%_HPD={12.994166205896292,13.8465683726888},rate=2.6496355659483696E-4,rate_median=2.648970573401868E-4,length_median=0.5584710861836353,height=13.381823618393328]:0.591431)[&length_range={3.044509908853854E-4,4.6854981138424545},rate_95%_HPD={2.5085553357540285E-4,2.7926200253190113E-4},length_95%_HPD={0.03568788153628155,1.7044559470639218},length=0.7707563794399706,posterior=0.981385104531164,height_median=13.93148774092652,rate_range={2.3570588429703274E-4,2.995907747872008E-4},height_range={13.043036024511643,16.957331135039908},height_95%_HPD={13.293334051536796,14.770887313719037},rate=2.6497136824340053E-4,rate_median=2.649044897577082E-4,length_median=0.6734831417449492,height=13.986855325182344]:2.21720)[&length_range={4.078067067325719E-5,3.4250048543205764},rate_95%_HPD={2.5085553357540285E-4,2.792758428154293E-4},length_95%_HPD={1.0217694362069096E-4,2.399107269165217},length=1.3272753849282708,posterior=0.8656814508250591,height_median=16.148686548099505,rate_range={2.3570588429703274E-4,2.995907747872008E-4},height_range={14.954595714231559,18.371694395630733},height_95%_HPD={15.167512710898677,17.34094265472405},rate=2.6510375793071053E-4,rate_median=2.6503723098214506E-4,length_median=1.3501973438627495,height=16.213624120244866]:1.99442,(ERR1878107[&length_range={0.003918804579662094,2.0664526357898936},height_95%_HPD={16.95205499999996,16.952054999999987},rate_95%_HPD={2.50849376460533E-4,2.792657600434428E-4},length_95%_HPD={0.04293945735549798,1.207602870129719},rate=2.6496353617225374E-4,length=0.5617487850681171,rate_median=2.648970247752943E-4,length_median=0.5032964189968467,height_median=16.952054999999973,rate_range={2.3570588429703274E-4,2.995907747872008E-4},height_range={16.952054999999945,16.952055},height=16.952055000001533]:1.14508,ERR1878106[&length_range={6.485631274273373E-4,1.2591653535068197},height_95%_HPD={17.95205499999996,17.952054999999987},rate_95%_HPD={2.50849376460533E-4,2.792657600434428E-4},length_95%_HPD={0.0041641533965908195,0.48808056923914833},rate=2.6496353617225374E-4,length=0.21284754332312872,rate_median=2.648970247752943E-4,length_median=0.1823461217004123,height_median=17.952054999999973,rate_range={2.3570588429703274E-4,2.995907747872008E-4},height_range={17.952054999999945,17.952055},height=17.952055000001536]:0.145085)[&length_range={1.0877437233602905E-5,0.7083652537755398},rate_95%_HPD={2.494860543700357E-4,2.772513787719075E-4},length_95%_HPD={1.0877437233602905E-5,0.2948071064760356},length=0.10182449627747202,posterior=0.029680811382084938,height_median=18.097139559967705,rate_range={2.3878141746464752E-4,2.861836486034663E-4},height_range={17.95304587626034,18.74994151303088},height_95%_HPD={17.95707370440704,18.337906728575682},rate=2.6431178477981E-4,rate_median=2.643699475785408E-4,length_median=0.07134605372153402,height=18.122613830808035]:0.0459714)[&length_range={0.008924657399919766,2.4453484295228023},rate_95%_HPD={2.50849376460533E-4,2.792657600434428E-4},length_95%_HPD={0.06256930438567565,0.9204635659360356},length=0.4673987876834616,posterior=1.0,height_median=18.1431109667419,rate_range={2.3570588429703274E-4,2.995907747872008E-4},height_range={17.952703563127415,19.2112203535068},height_95%_HPD={17.956506941800363,18.453976723066287},rate=2.6496353617225374E-4,rate_median=2.648970247752943E-4,length_median=0.43390244297964387,height=18.173472481115702]:0.353744,ERR1877946[&length_range={0.002430186141371138,2.2531851498169324},height_95%_HPD={17.95205499999996,17.952054999999987},rate_95%_HPD={2.50849376460533E-4,2.792657600434428E-4},length_95%_HPD={0.03757013563330602,0.9573070375083432},rate=2.6496353617225374E-4,length=0.4703504309241055,rate_median=2.648970247752943E-4,length_median=0.4369133170808688,height_median=17.952054999999973,rate_range={2.3570588429703274E-4,2.995907747872008E-4},height_range={17.952054999999945,17.952055},height=17.952055000001536]:0.544800)[&length_range={3.997578554404413E-5,1.046338628560349},rate_95%_HPD={2.5178615601772835E-4,2.801132974373154E-4},length_95%_HPD={3.997578554404413E-5,0.4338793130267753},length=0.1512851626976256,posterior=0.09241727206522318,height_median=18.496855419411304,rate_range={2.4173290199028694E-4,2.91816146810077E-4},height_range={18.007230509041207,20.205240149816913},height_95%_HPD={18.140737550431542,18.941231006744125},rate=2.6498774039555504E-4,rate_median=2.650591232989626E-4,length_median=0.11007922212940713,height=18.520577657014524]:0.274294)[&length_range={0.1553558598080791,3.5455135965103075},rate_95%_HPD={2.50849376460533E-4,2.792657600434428E-4},length_95%_HPD={0.6082158594056359,2.2575910859283184},length=1.4198466082036867,posterior=1.0,height_median=18.77114935401344,rate_range={2.3570588429703274E-4,2.995907747872008E-4},height_range={18.136054285028706,20.524436602015985},height_95%_HPD={18.337017402445866,19.297435300118575},rate=2.6496353617225374E-4,rate_median=2.648970247752943E-4,length_median=1.389320871659553,height=18.796520299481262]:1.41966)[&length_range={0.3310365925040024,4.7547214899857835},rate_95%_HPD={2.50849376460533E-4,2.792657600434428E-4},length_95%_HPD={0.9982886224540408,3.0978096165854794},length=2.0215558362150112,posterior=1.0,height_median=20.19080460219664,rate_range={2.3570588429703274E-4,2.995907747872008E-4},height_range={18.790848301828852,22.36704267542943},height_95%_HPD={19.373197305535875,21.11014218731661},rate=2.6496353617225374E-4,rate_median=2.648970247752943E-4,length_median=1.9871457599209599,height=20.2163669076848]:1.77958,(ERR976572[&length_range={1.0467215481924086E-5,2.826342756180903},height_95%_HPD={20.95205499999996,20.952054999999987},rate_95%_HPD={2.50849376460533E-4,2.792657600434428E-4},length_95%_HPD={1.0467215481924086E-5,0.9942643689781434},rate=2.6496353617225374E-4,length=0.33558462889081275,rate_median=2.648970247752943E-4,length_median=0.2339529044796933,height_median=20.952054999999973,rate_range={2.3570588429703274E-4,2.995907747872008E-4},height_range={20.952054999999945,20.952055},height=20.95205500000154]:0.198866,ERR976573[&length_range={1.0467215481924086E-5,2.827629535241975},height_95%_HPD={20.95205499999996,20.952054999999987},rate_95%_HPD={2.50849376460533E-4,2.792657600434428E-4},length_95%_HPD={3.407007216083002E-5,0.9958459361162539},rate=2.6496353617225374E-4,length=0.33554652414733593,rate_median=2.648970247752943E-4,length_median=0.23413658469629794,height_median=20.952054999999973,rate_range={2.3570588429703274E-4,2.995907747872008E-4},height_range={20.952054999999945,20.952055},height=20.95205500000154]:0.198866)[&length_range={9.510400553480736E-5,3.8573368831244146},rate_95%_HPD={2.5079888349251547E-4,2.792556941356518E-4},length_95%_HPD={9.510400553480736E-5,1.8391396310033024},length=0.9424043822080258,posterior=0.8561608554326009,height_median=21.15092141561678,rate_range={2.3570588429703274E-4,2.995907747872008E-4},height_range={20.952065467215462,22.972062142434734},height_95%_HPD={20.952065467215462,21.750703241188653},rate=2.648538780514181E-4,rate_median=2.647791158889705E-4,length_median=0.9093006980508385,height=21.227944703658324]:0.819461)[&length_range={1.0416637501009518E-5,2.708600652473816},rate_95%_HPD={2.5090168254422593E-4,2.792690787383814E-4},length_95%_HPD={1.0416637501009518E-5,1.2465389883846534},length=0.4722361285870374,posterior=0.4437734240395034,height_median=21.970382131079514,rate_range={2.3735560208229024E-4,2.995907747872008E-4},height_range={20.952453653834507,24.170081350873122},height_95%_HPD={21.070849407069637,22.905377112768704},rate=2.65078825401952E-4,rate_median=2.6499276890511235E-4,length_median=0.37630600699374206,height=22.00096298501594]:0.502042,((ERR1877637[&length_range={0.06266989036950932,2.3370736201209006},height_95%_HPD={19.95205499999996,19.952054999999987},rate_95%_HPD={2.50849376460533E-4,2.792657600434428E-4},length_95%_HPD={0.2970591164374241,1.418877262694167},rate=2.6496353617225374E-4,length=0.8330304398784038,rate_median=2.648970247752943E-4,length_median=0.8075511545003948,height_median=19.952054999999973,rate_range={2.3570588429703274E-4,2.995907747872008E-4},height_range={19.952054999999945,19.952055},height=19.952055000001536]:0.806802,(ERR1877643[&length_range={0.0832362346249802,2.664294748237488},height_95%_HPD={18.95205499999996,18.952054999999987},rate_95%_HPD={2.50849376460533E-4,2.792657600434428E-4},length_95%_HPD={0.3340621248485931,1.6773360955841845},rate=2.6496353617225374E-4,length=0.9896889384977327,rate_median=2.648970247752943E-4,length_median=0.9701964397782561,height_median=18.952054999999973,rate_range={2.3570588429703274E-4,2.995907747872008E-4},height_range={18.952054999999945,18.952055},height=18.952055000001536]:0.970181,ERR1877645[&length_range={0.0832362346249802,2.664294748237488},height_95%_HPD={18.95205499999996,18.952054999999987},rate_95%_HPD={2.50849376460533E-4,2.792657600434428E-4},length_95%_HPD={0.3348996327793259,1.6783577453302385},rate=2.6496353617225374E-4,length=0.9896968770715703,rate_median=2.648970247752943E-4,length_median=0.9701964397782561,height_median=18.952054999999973,rate_range={2.3570588429703274E-4,2.995907747872008E-4},height_range={18.952054999999945,18.952055},height=18.952055000001536]:0.970181)[&length_range={0.003550594923066086,2.8950008169807617},rate_95%_HPD={2.50849376460533E-4,2.792657600434428E-4},length_95%_HPD={0.10712821374194803,1.556770115642685},length=0.8430639583857195,posterior=0.9999822376951634,height_median=19.92223582150411,rate_range={2.3570588429703274E-4,2.995907747872008E-4},height_range={19.035291234624953,21.616349748237468},height_95%_HPD={19.286117124848573,20.62939109558415},rate=2.649634629819433E-4,rate_median=2.6489698220647786E-4,length_median=0.8222158952160825,height=19.941739065076554]:0.836622)[&length_range={5.971015935735124E-4,2.589690701666047},rate_95%_HPD={2.50849376460533E-4,2.7926200253190113E-4},length_95%_HPD={0.01344614636355601,0.9399859763468399},length=0.4236877645013675,posterior=0.9974777527131921,height_median=20.758857381620437,rate_range={2.3570588429703274E-4,2.995907747872008E-4},height_range={20.014724890369482,22.289128620120874},height_95%_HPD={20.25089166115046,21.36963806642458},rate=2.649619292952462E-4,rate_median=2.6489693963766144E-4,length_median=0.37393035368264904,height=20.784300590341786]:0.418315,((((ERR1878114[&length_range={0.026142784077515913,3.0222519867811997},height_95%_HPD={14.952054999999959,14.952054999999987},rate_95%_HPD={2.50849376460533E-4,2.792657600434428E-4},length_95%_HPD={0.3883570479852203,2.13250250775857},rate=2.6496353617225374E-4,length=1.1992202940985124,rate_median=2.648970247752943E-4,length_median=1.161854303778771,height_median=14.952054999999973,rate_range={2.3570588429703274E-4,2.995907747872008E-4},height_range={14.952054999999945,14.952055000000001},height=14.952055000001529]:1.16185,(ERR1878146[&length_range={6.465098326913221E-6,1.4728575372360933},height_95%_HPD={13.952054999999959,13.952054999999987},rate_95%_HPD={2.50849376460533E-4,2.792657600434428E-4},length_95%_HPD={6.465098326913221E-6,0.4326849524209688},rate=2.6496353617225374E-4,length=0.1476858185142114,rate_median=2.648970247752943E-4,length_median=0.10420807325279036,height_median=13.952054999999973,rate_range={2.3570588429703274E-4,2.995907747872008E-4},height_range={13.952054999999945,13.952055000000001},height=13.952055000001527]:0.104208,ERR1878147[&length_range={6.465098326913221E-6,1.4728575372360933},height_95%_HPD={13.952054999999959,13.952054999999987},rate_95%_HPD={2.50849376460533E-4,2.792657600434428E-4},length_95%_HPD={6.465098326913221E-6,0.4326849524209688},rate=2.6496353617225374E-4,length=0.1476858185142114,rate_median=2.648970247752943E-4,length_median=0.10420807325279036,height_median=13.952054999999973,rate_range={2.3570588429703274E-4,2.995907747872008E-4},height_range={13.952054999999945,13.952055000000001},height=13.952055000001527]:0.104208)[&length_range={0.564600107596501,4.0170373566678155},rate_95%_HPD={2.50849376460533E-4,2.792657600434428E-4},length_95%_HPD={1.2021370527595927,2.9734173321748543},length=2.0515344755843317,posterior=1.0,height_median=14.056263073252765,rate_range={2.3570588429703274E-4,2.995907747872008E-4},height_range={13.952061465098296,15.424912537236061},height_95%_HPD={13.952061465098296,14.38473995242093},rate=2.6496353617225374E-4,rate_median=2.648970247752943E-4,length_median=2.0183095793270045,height=14.099740818514096]:2.05765)[&length_range={0.49571106947509946,3.8920961694446863},rate_95%_HPD={2.50849376460533E-4,2.792657600434428E-4},length_95%_HPD={1.2506994147969017,3.071536042099149},length=2.1947035469079172,posterior=1.0,height_median=16.113909303778744,rate_range={2.3570588429703274E-4,2.995907747872008E-4},height_range={14.978197784077494,17.97430698678118},height_95%_HPD={15.340412047985193,17.084557507758536},rate=2.6496353617225374E-4,rate_median=2.648970247752943E-4,length_median=2.2175642308685504,height=16.151275294098706]:2.20390,(ERR1877949[&length_range={6.646316137626229E-4,0.9644174708761142},height_95%_HPD={17.95205499999996,17.952054999999987},rate_95%_HPD={2.50849376460533E-4,2.792657600434428E-4},length_95%_HPD={0.003936477483762246,0.3993093451401002},rate=2.6496353617225374E-4,length=0.16735637920204646,rate_median=2.648970247752943E-4,length_median=0.1412560756957717,height_median=17.952054999999973,rate_range={2.3570588429703274E-4,2.995907747872008E-4},height_range={17.952054999999945,17.952055},height=17.952055000001536]:0.141317,ERR1877948[&length_range={6.646316137626229E-4,0.9644174708761142},height_95%_HPD={17.95205499999996,17.952054999999987},rate_95%_HPD={2.50849376460533E-4,2.792657600434428E-4},length_95%_HPD={0.0038092493899348767,0.3993093451401002},rate=2.6496353617225374E-4,length=0.167556894295836,rate_median=2.648970247752943E-4,length_median=0.14152232108965634,height_median=17.952054999999973,rate_range={2.3570588429703274E-4,2.995907747872008E-4},height_range={17.952054999999945,17.952055},height=17.952055000001536]:0.141317)[&length_range={2.2872316160160722E-4,1.420159226574782},rate_95%_HPD={2.5085853838926195E-4,2.7926200253190113E-4},length_95%_HPD={0.006765477306295509,0.531708432784459},length=0.2287046630608564,posterior=0.9966429243858683,height_median=18.093371930597456,rate_range={2.3570588429703274E-4,2.995907747872008E-4},height_range={17.95271963161373,18.916472470876073},height_95%_HPD={17.955991477483735,18.351175900326638},rate=2.6496448383602183E-4,rate_median=2.6489749358411357E-4,length_median=0.1958475439627403,height=18.11938964692902]:0.224433)[&length_range={7.317877206887147E-4,1.471947206497454},rate_95%_HPD={2.5085553357540285E-4,2.792626484743165E-4},length_95%_HPD={0.005699084352805528,0.5533911027393401},length=0.23660642837624818,posterior=0.9876729604433472,height_median=18.317805308442583,rate_range={2.3570588429703274E-4,2.995907747872008E-4},height_range={17.959398847346268,19.470008705499435},height_95%_HPD={18.024849224521294,18.717041036879714},rate=2.649587085303378E-4,rate_median=2.648908859892631E-4,length_median=0.20167816614342726,height=18.345575153996283]:0.237745,ERR1877944[&length_range={0.0017649791209279897,2.0205180675765853},height_95%_HPD={17.95205499999996,17.952054999999987},rate_95%_HPD={2.50849376460533E-4,2.792657600434428E-4},length_95%_HPD={0.1950688565895824,1.105762658024073},rate=2.6496353617225374E-4,length=0.62725736994374,rate_median=2.648970247752943E-4,length_median=0.6010276537926096,height_median=17.952054999999973,rate_range={2.3570588429703274E-4,2.995907747872008E-4},height_range={17.952054999999945,17.952055},height=17.952055000001536]:0.603495)[&length_range={0.49726860585044363,3.589405617723454},rate_95%_HPD={2.50849376460533E-4,2.792657600434428E-4},length_95%_HPD={1.176897168506045,2.5571796897557384},length=1.8282751244608022,posterior=1.0,height_median=18.555549820046117,rate_range={2.3570588429703274E-4,2.995907747872008E-4},height_range={17.997509458967944,19.972573067576544},height_95%_HPD={18.15018245107711,19.05380552037816},rate=2.6496353617225374E-4,rate_median=2.648970247752943E-4,length_median=1.8034266381731143,height=18.58208430414356]:1.80576,ERR1879646[&length_range={1.4365306050478921E-5,2.1630034746144524},height_95%_HPD={19.95205499999996,19.952054999999987},rate_95%_HPD={2.50849376460533E-4,2.792657600434428E-4},length_95%_HPD={1.4365306050478921E-5,1.0433094325053744},rate=2.6496353617225374E-4,length=0.45830442860439946,rate_median=2.648970247752943E-4,length_median=0.4092546384749802,height_median=19.952054999999973,rate_range={2.3570588429703274E-4,2.995907747872008E-4},height_range={19.952054999999945,19.952055},height=19.952055000001536]:0.409255)[&length_range={0.03355890930598804,2.776726525794743},rate_95%_HPD={2.50849376460533E-4,2.792657600434428E-4},length_95%_HPD={0.16130601062239336,1.4606805011921367},length=0.7969221082213898,posterior=1.0,height_median=20.36130963847494,rate_range={2.3570588429703274E-4,2.995907747872008E-4},height_range={19.952069365306016,22.11505847461442},height_95%_HPD={19.952069365306016,20.995364432505347},rate=2.6496353617225374E-4,rate_median=2.648970247752943E-4,length_median=0.7667464905293642,height=20.410359428604256]:0.815863)[&length_range={0.08391319414110043,3.288464986585609},rate_95%_HPD={2.50849376460533E-4,2.792657600434428E-4},length_95%_HPD={0.3159925834558557,1.923328887903562},length=1.0773251119923797,posterior=1.0,height_median=21.177172233705825,rate_range={2.3570588429703274E-4,2.995907747872008E-4},height_range={20.208926398750002,23.099979000736464},height_95%_HPD={20.56422316375098,21.908703593066413},rate=2.6496353617225374E-4,rate_median=2.648970247752943E-4,length_median=1.0300088463936596,height=21.207850940698528]:1.29525)[&length_range={0.13972322707924079,4.734708490557431},rate_95%_HPD={2.50849376460533E-4,2.792657600434428E-4},length_95%_HPD={0.6901179487494034,3.089388317585872},length=1.8236176853784274,posterior=1.0,height_median=22.47242452263861,rate_range={2.3570588429703274E-4,2.995907747872008E-4},height_range={20.97350928054502,24.91323945173575},height_95%_HPD={21.575564528410563,23.52203695084701},rate=2.6496353617225374E-4,rate_median=2.648970247752943E-4,length_median=1.7683846531244178,height=22.49983087589859]:1.81127)[&length_range={1.1884123376759703E-4,2.8651676440805964},rate_95%_HPD={2.511968659299557E-4,2.7941705913079045E-4},length_95%_HPD={1.1884123376759703E-4,1.4232268551835787},length=0.563528833636725,posterior=0.25119451500026646,height_median=24.28369477507575,rate_range={2.3570588429703274E-4,2.9217689337173304E-4},height_range={23.15533785529529,26.230998136716497},height_95%_HPD={23.51814540791554,25.21635774114144},rate=2.6522590918194746E-4,rate_median=2.651928428345385E-4,length_median=0.4657755764934901,height=24.31774821330633]:0.296628)[&length_range={2.173509753689018E-5,2.9243865862412015},rate_95%_HPD={2.5113320684233613E-4,2.794039587353755E-4},length_95%_HPD={2.173509753689018E-5,1.4547229414610037},length=0.6213313687611234,posterior=0.4679834455318922,height_median=24.58032280391234,rate_range={2.3570588429703274E-4,2.9462846093018417E-4},height_range={23.12558039804333,26.50954394150576},height_95%_HPD={23.777414245288846,25.47311375840567},rate=2.653273278159091E-4,rate_median=2.652905416509625E-4,length_median=0.5443420425316496,height=24.597435247275246]:0.554016,ERR998686[&length_range={0.07331956964342368,3.6211633460412394},height_95%_HPD={23.95205499999996,23.952054999999987},rate_95%_HPD={2.50849376460533E-4,2.792657600434428E-4},length_95%_HPD={0.4594430712452642,2.0992919390644644},rate=2.6496353617225374E-4,length=1.256247168380661,rate_median=2.648970247752943E-4,length_median=1.2183008646551947,height_median=23.952054999999973,rate_range={2.3570588429703274E-4,2.995907747872008E-4},height_range={23.952054999999945,23.952055},height=23.95205500000154]:1.18228)[&length_range={4.539577080464596E-6,2.488216009560837},rate_95%_HPD={2.50775993221542E-4,2.790680641597434E-4},length_95%_HPD={4.539577080464596E-6,0.861948533179131},length=0.3130806776739374,posterior=0.3183537895877369,height_median=25.13433855120039,rate_range={2.3570588429703274E-4,2.9462846093018417E-4},height_range={24.1572800947968,27.28152926047661},height_95%_HPD={24.497368638791418,25.91932905758397},rate=2.6493317311578724E-4,rate_median=2.648364145794955E-4,length_median=0.23642805369684083,height=25.16352657785569]:0.295612,((((ERR998708[&length_range={0.05675837663592276,2.826627164234772},height_95%_HPD={22.95205499999996,22.952054999999987},rate_95%_HPD={2.50849376460533E-4,2.792657600434428E-4},length_95%_HPD={0.27871259819742633,1.5891359206485873},rate=2.6496353617225374E-4,length=0.9240809527710697,rate_median=2.648970247752943E-4,length_median=0.9006940512719197,height_median=22.952054999999973,rate_range={2.3570588429703274E-4,2.995907747872008E-4},height_range={22.952054999999945,22.952055},height=22.95205500000154]:0.950357,(ERR1879656[&length_range={0.7080860786835679,3.342536047089016},height_95%_HPD={21.95205499999996,21.952054999999987},rate_95%_HPD={2.50849376460533E-4,2.792657600434428E-4},length_95%_HPD={1.1862946740467635,2.2089490770726883},rate=2.6496353617225374E-4,length=1.6654401441646407,rate_median=2.648970247752943E-4,length_median=1.6412709563130576,height_median=21.952054999999973,rate_range={2.3570588429703274E-4,2.995907747872008E-4},height_range={21.952054999999945,21.952055},height=21.95205500000154]:1.64582,ERR998702[&length_range={0.05304074397900038,2.421704159459914},height_95%_HPD={22.95205499999996,22.952054999999987},rate_95%_HPD={2.50849376460533E-4,2.792657600434428E-4},length_95%_HPD={0.20277388373018113,1.2467861559379259},rate=2.6496353617225374E-4,length=0.6919705721695337,rate_median=2.648970247752943E-4,length_median=0.6584621171295701,height_median=22.952054999999973,rate_range={2.3570588429703274E-4,2.995907747872008E-4},height_range={22.952054999999945,22.952055},height=22.95205500000154]:0.645820)[&length_range={7.65604627805061E-4,2.054305115480819},rate_95%_HPD={2.509582372591423E-4,2.7939264755377866E-4},length_95%_HPD={0.011900559027150592,0.858605870045718},length=0.3868674925956973,posterior=0.9550258441535374,height_median=23.597874927499234,rate_range={2.3570588429703274E-4,2.995907747872008E-4},height_range={23.005095743978973,25.29459104708899},height_95%_HPD={23.149357688577783,24.12819210507528},rate=2.6494869339446954E-4,rate_median=2.6488217219607324E-4,length_median=0.3415725591654599,height=23.62412348888327]:0.304537)[&length_range={2.1445628575733622E-4,1.39367128718089},rate_95%_HPD={2.507720528363907E-4,2.789656821938936E-4},length_95%_HPD={2.1445628575733622E-4,0.5053041860531167},length=0.1719668533362156,posterior=0.05644860477095508,height_median=23.902411849079,rate_range={2.3977887706715754E-4,2.9206699226891266E-4},height_range={23.133105657198374,25.00111118865222},height_95%_HPD={23.45458545764178,24.474803404041534},rate=2.651272085404136E-4,rate_median=2.651499452344636E-4,length_median=0.12174462616510873,height=23.93088047780609]:0.115146,(ERR998700[&length_range={0.002669861799692086,1.9750566192522108},height_95%_HPD={22.95205499999996,22.952054999999987},rate_95%_HPD={2.50849376460533E-4,2.792657600434428E-4},length_95%_HPD={0.049177401030704004,0.8041498082191865},rate=2.6496353617225374E-4,length=0.390771928147022,rate_median=2.648970247752943E-4,length_median=0.3571928621444158,height_median=22.952054999999973,rate_range={2.3570588429703274E-4,2.995907747872008E-4},height_range={22.952054999999945,22.952055},height=22.95205500000154]:0.357193,ERR998701[&length_range={0.002669861799692086,1.9750566192522108},height_95%_HPD={22.95205499999996,22.952054999999987},rate_95%_HPD={2.50849376460533E-4,2.792657600434428E-4},length_95%_HPD={0.049177401030704004,0.8041498082191865},rate=2.6496353617225374E-4,length=0.390771928147022,rate_median=2.648970247752943E-4,length_median=0.3571928621444158,height_median=22.952054999999973,rate_range={2.3570588429703274E-4,2.995907747872008E-4},height_range={22.952054999999945,22.952055},height=22.95205500000154]:0.357193)[&length_range={0.01112019736413572,2.5817779241805603},rate_95%_HPD={2.50849376460533E-4,2.792657600434428E-4},length_95%_HPD={0.0979209123653284,1.1924929755337814},length=0.6204116094581655,posterior=1.0,height_median=23.30924786214438,rate_range={2.3570588429703274E-4,2.995907747872008E-4},height_range={22.95472486179968,24.927111619252184},height_95%_HPD={23.00123240103067,23.756204808219152},rate=2.6496353617225374E-4,rate_median=2.648970247752943E-4,length_median=0.5835766216098968,height=23.34282692814683]:0.708310)[&length_range={3.325170168011482E-5,0.9864328819991783},rate_95%_HPD={2.518576223542081E-4,2.8003538484681125E-4},length_95%_HPD={3.325170168011482E-5,0.4782058263493738},length=0.1617896445568506,posterior=0.011314588180962362,height_median=24.01755813261434,rate_range={2.4439759976281974E-4,2.8547869627616154E-4},height_range={23.505375059527186,25.057665995864625},height_95%_HPD={23.60335034726998,24.554066583539825},rate=2.651477677308142E-4,rate_median=2.653147461871406E-4,length_median=0.11758393398068989,height=24.045472243597516]:0.134499,(ERR998703[&length_range={0.030906756845954675,2.1285543656440282},height_95%_HPD={22.95205499999996,22.952054999999987},rate_95%_HPD={2.50849376460533E-4,2.792657600434428E-4},length_95%_HPD={0.1887550513812677,1.1325749841429698},rate=2.6496353617225374E-4,length=0.6460892661200952,rate_median=2.648970247752943E-4,length_median=0.625128519079496,height_median=22.952054999999973,rate_range={2.3570588429703274E-4,2.995907747872008E-4},height_range={22.952054999999945,22.952055},height=22.95205500000154]:0.772494,(ERR998711[&length_range={0.0333416010121681,2.2632749355720208},height_95%_HPD={22.95205499999996,22.952054999999987},rate_95%_HPD={2.50849376460533E-4,2.792657600434428E-4},length_95%_HPD={0.18463852799533953,1.1235451385507247},rate=2.6496353617225374E-4,length=0.6469090434639725,rate_median=2.648970247752943E-4,length_median=0.625934834883406,height_median=22.952054999999973,rate_range={2.3570588429703274E-4,2.995907747872008E-4},height_range={22.952054999999945,22.952055},height=22.95205500000154]:0.598830,(ERR998712[&length_range={4.0151438414781637E-4,2.1018394302007373},height_95%_HPD={22.95205499999996,22.952054999999987},rate_95%_HPD={2.50849376460533E-4,2.792657600434428E-4},length_95%_HPD={0.03826457405258665,0.952071369395874},rate=2.6496353617225374E-4,length=0.48342810031851724,rate_median=2.648970247752943E-4,length_median=0.45927144865109426,height_median=22.952054999999973,rate_range={2.3570588429703274E-4,2.995907747872008E-4},height_range={22.952054999999945,22.952055},height=22.95205500000154]:0.320195,ERR998725[&length_range={0.7348707860823147,2.845624140085345},height_95%_HPD={21.95205499999996,21.952054999999987},rate_95%_HPD={2.50849376460533E-4,2.792657600434428E-4},length_95%_HPD={1.034934945840103,1.8971882784090894},rate=2.6496353617225374E-4,length=1.4550524109858916,rate_median=2.648970247752943E-4,length_median=1.4301309687479815,height_median=21.952054999999973,rate_range={2.3570588429703274E-4,2.995907747872008E-4},height_range={21.952054999999945,21.952055},height=21.95205500000154]:1.32019)[&length_range={1.518604378247801E-5,1.6565716405102258},rate_95%_HPD={2.5109226243971277E-4,2.793911925602569E-4},length_95%_HPD={1.518604378247801E-5,0.7484428180931104},length=0.31411058924525337,posterior=0.47425353913923873,height_median=23.272249864537645,rate_range={2.3893811407448736E-4,2.9462846093018417E-4},height_range={22.952456514384114,24.583851535729895},height_95%_HPD={22.96935329820971,23.68528252236102},rate=2.6497272692690754E-4,rate_median=2.648819191463558E-4,length_median=0.2745139911967609,height=23.302225009090748]:0.278636)[&length_range={4.936388002363401E-6,1.446576696815704},rate_95%_HPD={2.509655057997373E-4,2.7940547413437053E-4},length_95%_HPD={4.936388002363401E-6,0.531588533275702},length=0.1923256453070493,posterior=0.29465887493561166,height_median=23.550885402937777,rate_range={2.3878141746464752E-4,2.9217689337173304E-4},height_range={23.01952705016051,24.83946289238324},height_95%_HPD={23.182451762458072,24.00358779844741},rate=2.6494231639522274E-4,rate_median=2.6489216707780626E-4,length_median=0.14570115383218862,height=23.569539016792575]:0.173664)[&length_range={5.917640131798407E-4,2.0901191283644813},rate_95%_HPD={2.5083841221159995E-4,2.792758428154293E-4},length_95%_HPD={0.007906698952464097,0.7795969800186668},length=0.3456609728145147,posterior=0.9942272509280804,height_median=23.72454913504866,rate_range={2.3570588429703274E-4,2.995907747872008E-4},height_range={23.087425741211696,25.215329935572},height_95%_HPD={23.307042182709832,24.213663156788257},rate=2.6496056168732026E-4,rate_median=2.648955087536439E-4,length_median=0.3006531507389347,height=23.746282832299606]:0.427508)[&length_range={1.8093951196718194E-4,0.8022313560262262},rate_95%_HPD={2.522620102346235E-4,2.79811066204347E-4},length_95%_HPD={1.8093951196718194E-4,0.380288044935309},length=0.12879203673016124,posterior=0.0051688307074726015,height_median=24.152056955392677,rate_range={2.461538686742706E-4,2.8477829088020134E-4},height_range={23.669245810009233,24.972130785075716},height_95%_HPD={23.676459561453104,24.61706683755069},rate=2.652468359395906E-4,rate_median=2.6513654438032914E-4,length_median=0.08137726767530395,height=24.178774712886266]:0.236069,(((ERR998709[&length_range={1.6690044833467255E-4,2.3799499482160904},height_95%_HPD={22.95205499999996,22.952054999999987},rate_95%_HPD={2.50849376460533E-4,2.792657600434428E-4},length_95%_HPD={0.009585112834212595,1.0828955490413676},rate=2.6496353617225374E-4,length=0.5032381701114075,rate_median=2.648970247752943E-4,length_median=0.45333505248222394,height_median=22.952054999999973,rate_range={2.3570588429703274E-4,2.995907747872008E-4},height_range={22.952054999999945,22.952055},height=22.95205500000154]:0.385333,(ERR976577[&length_range={0.001413841475489619,2.178177083062643},height_95%_HPD={20.95205499999996,20.952054999999987},rate_95%_HPD={2.50849376460533E-4,2.792657600434428E-4},length_95%_HPD={0.018711004865380687,0.798422212106555},rate=2.6496353617225374E-4,length=0.3616272242510802,rate_median=2.648970247752943E-4,length_median=0.3190574314012231,height_median=20.952054999999973,rate_range={2.3570588429703274E-4,2.995907747872008E-4},height_range={20.952054999999945,20.952055},height=20.95205500000154]:0.574119,((ERR976576[&length_range={0.0022359632333532886,1.8636473151130701},height_95%_HPD={20.95205499999996,20.952054999999987},rate_95%_HPD={2.50849376460533E-4,2.792657600434428E-4},length_95%_HPD={0.015476630341780151,0.7975981170608506},rate=2.6496353617225374E-4,length=0.36295059580854794,rate_median=2.648970247752943E-4,length_median=0.3198688224979094,height_median=20.952054999999973,rate_range={2.3570588429703274E-4,2.995907747872008E-4},height_range={20.952054999999945,20.952055},height=20.95205500000154]:0.281704,(ERR976579[&length_range={4.656435333316722E-6,1.5221520816677092},height_95%_HPD={20.95205499999996,20.952054999999987},rate_95%_HPD={2.50849376460533E-4,2.792657600434428E-4},length_95%_HPD={4.656435333316722E-6,0.6154017497199256},rate=2.6496353617225374E-4,length=0.24497277003680556,rate_median=2.648970247752943E-4,length_median=0.20186709131857938,height_median=20.952054999999973,rate_range={2.3570588429703274E-4,2.995907747872008E-4},height_range={20.952054999999945,20.952055},height=20.95205500000154]:0.109421,ERR1879638[&length_range={4.656435333316722E-6,1.7148149457020487},height_95%_HPD={20.95205499999996,20.952054999999987},rate_95%_HPD={2.50849376460533E-4,2.792657600434428E-4},length_95%_HPD={4.656435333316722E-6,0.6212390032278918},rate=2.6496353617225374E-4,length=0.24656613099325064,rate_median=2.648970247752943E-4,length_median=0.20122195815167743,height_median=20.952054999999973,rate_range={2.3570588429703274E-4,2.995907747872008E-4},height_range={20.952054999999945,20.952055},height=20.95205500000154]:0.109421)[&length_range={2.2599108678633684E-5,1.5220566875043886},rate_95%_HPD={2.5034712485348264E-4,2.791763879007472E-4},length_95%_HPD={2.2599108678633684E-5,0.597170736532874},length=0.23559847544468382,posterior=0.33116041137498003,height_median=21.06147575717329,rate_range={2.4025840497939667E-4,2.995907747872008E-4},height_range={20.95205965643532,21.956084085987996},height_95%_HPD={20.95205965643532,21.353431356884975},rate=2.649253439339642E-4,rate_median=2.648429053711152E-4,length_median=0.19187425542516934,height=21.096220482476575]:0.172283)[&length_range={3.730324717565736E-5,1.6965465880536037},rate_95%_HPD={2.5068555126234627E-4,2.7907598538805907E-4},length_95%_HPD={3.730324717565736E-5,0.5261658365411535},length=0.1927553070675322,posterior=0.1353665251603048,height_median=21.233758594410816,rate_range={2.3939425318291127E-4,2.926243703777444E-4},height_range={20.960475143633804,22.305816680640127},height_95%_HPD={20.997824072991794,21.59008530122733},rate=2.649982512649384E-4,rate_median=2.64955437285012E-4,length_median=0.14571534298888977,height=21.261275211818685]:0.126773,ERR976578[&length_range={0.0017726412705485473,2.191556318959993},height_95%_HPD={20.95205499999996,20.952054999999987},rate_95%_HPD={2.50849376460533E-4,2.792657600434428E-4},length_95%_HPD={0.018033557339048656,0.7939662398176957},rate=2.6496353617225374E-4,length=0.36236837716112685,rate_median=2.648970247752943E-4,length_median=0.32046717702641203,height_median=20.952054999999973,rate_range={2.3570588429703274E-4,2.995907747872008E-4},height_range={20.952054999999945,20.952055},height=20.95205500000154]:0.408476)[&length_range={1.6735615570695472E-5,1.5766658675836496},rate_95%_HPD={2.5116338402449563E-4,2.793652023320291E-4},length_95%_HPD={1.6735615570695472E-5,0.5274925715158503},length=0.18598855701416303,posterior=0.1573029716335992,height_median=21.360531178548246,rate_range={2.3939425318291127E-4,2.9106076546263403E-4},height_range={21.01078017144294,22.45186622987532},height_95%_HPD={21.064685612231756,21.760554487893383},rate=2.65018913798153E-4,rate_median=2.6503809189137563E-4,length_median=0.13749903779320505,height=21.386656449455483]:0.165643)[&length_range={0.7163866181822556,4.483048552067235},rate_95%_HPD={2.50849376460533E-4,2.792657600434428E-4},length_95%_HPD={1.445175657504251,3.15598127362815},length=2.287488520614095,posterior=1.0,height_median=21.526173912831002,rate_range={2.3570588429703274E-4,2.995907747872008E-4},height_range={20.991215173074504,23.143611318959966},height_95%_HPD={21.142310003727623,22.021900107102276},rate=2.6496353617225374E-4,rate_median=2.648970247752943E-4,length_median=2.273920134513073,height=21.556730801820013]:1.81121)[&length_range={9.268008627572044E-5,1.7392707732191823},rate_95%_HPD={2.515843439613629E-4,2.794733763578035E-4},length_95%_HPD={9.268008627572044E-5,0.823412426785751},length=0.3091039304221674,posterior=0.08449528410806587,height_median=23.33738846847622,rate_range={2.3570588429703274E-4,2.9082830174374276E-4},height_range={22.952276086874615,25.04127571163971},height_95%_HPD={22.95253319210812,23.938635574191466},rate=2.6543365998334286E-4,rate_median=2.6540195211583297E-4,length_median=0.23876630281084488,height=23.386127600661972]:0.206812,ERR998692[&length_range={0.0030779571877239675,2.379851467146011},height_95%_HPD={22.95205499999996,22.952054999999987},rate_95%_HPD={2.50849376460533E-4,2.792657600434428E-4},length_95%_HPD={0.046498994673861205,1.260093337148792},rate=2.6496353617225374E-4,length=0.6423521597226268,rate_median=2.648970247752943E-4,length_median=0.6116759337528883,height_median=22.952054999999973,rate_range={2.3570588429703274E-4,2.995907747872008E-4},height_range={22.952054999999945,22.952055},height=22.95205500000154]:0.592145)[&length_range={1.8640558124971562E-4,1.488210537381164},rate_95%_HPD={2.5183388784234015E-4,2.793812533363301E-4},length_95%_HPD={1.8640558124971562E-4,0.73982655410936},length=0.2691589863146191,posterior=0.03305564930105331,height_median=23.54420046296052,rate_range={2.417591232010618E-4,2.903268208392493E-4},height_range={22.98775919746704,25.02499630647197},height_95%_HPD={23.0695362995963,24.10608523170036},rate=2.65124443527368E-4,rate_median=2.653064148212126E-4,length_median=0.21187566507470024,height=23.56876150664713]:0.397895,(ERR998705[&length_range={0.07385082324898562,3.105099950188354},height_95%_HPD={22.95205499999996,22.952054999999987},rate_95%_HPD={2.50849376460533E-4,2.792657600434428E-4},length_95%_HPD={0.38606432754128406,1.6997299939240662},rate=2.6496353617225374E-4,length=1.022731006791561,rate_median=2.648970247752943E-4,length_median=0.9935131480580779,height_median=22.952054999999973,rate_range={2.3570588429703274E-4,2.995907747872008E-4},height_range={22.952054999999945,22.952055},height=22.95205500000154]:0.809204,(ERR998707[&length_range={0.0020802591323310082,2.4063810882400674},height_95%_HPD={22.95205499999996,22.952054999999987},rate_95%_HPD={2.50849376460533E-4,2.792657600434428E-4},length_95%_HPD={0.04630139994159421,1.2579676787060983},rate=2.6496353617225374E-4,length=0.6419753570520518,rate_median=2.648970247752943E-4,length_median=0.6135892495802757,height_median=22.952054999999973,rate_range={2.3570588429703274E-4,2.995907747872008E-4},height_range={22.952054999999945,22.952055},height=22.95205500000154]:0.460508,ERR998706[&length_range={0.0027644726811502096,2.355579587088709},height_95%_HPD={22.95205499999996,22.952054999999987},rate_95%_HPD={2.50849376460533E-4,2.792657600434428E-4},length_95%_HPD={0.05288184828733122,1.2667617137261544},rate=2.6496353617225374E-4,length=0.6429280819125702,rate_median=2.648970247752943E-4,length_median=0.6127123321275754,height_median=22.952054999999973,rate_range={2.3570588429703274E-4,2.995907747872008E-4},height_range={22.952054999999945,22.952055},height=22.95205500000154]:0.460508)[&length_range={7.181870021710779E-5,2.44715813903888},rate_95%_HPD={2.5075574105564824E-4,2.7883779542546176E-4},length_95%_HPD={7.181870021710779E-5,0.7833324247599975},length=0.2915941787586451,posterior=0.11302154567576689,height_median=23.41256340586023,rate_range={2.4164826145611572E-4,2.9206699226891266E-4},height_range={22.97333650532653,24.87558287973793},height_95%_HPD={23.024898596102734,23.928745761302267},rate=2.650914846568966E-4,rate_median=2.651165985259793E-4,length_median=0.22194688828255593,height=23.445586074023925]:0.348696)[&length_range={2.7432240669611474E-4,1.1171037022730488},rate_95%_HPD={2.5086015815957614E-4,2.7862074071378484E-4},length_95%_HPD={2.7432240669611474E-4,0.5969325879036802},length=0.21099764147487504,posterior=0.012540187214692978,height_median=23.761259336411793,rate_range={2.4587619206883915E-4,2.995907747872008E-4},height_range={23.196678242999234,24.74325407414032},height_95%_HPD={23.337618921079436,24.35970657005417},rate=2.6516632845051364E-4,rate_median=2.649835335321764E-4,length_median=0.14908009876823414,height=23.788852326011327]:0.180836)[&length_range={7.575656898239913E-6,1.252045296658281},rate_95%_HPD={2.509047426032741E-4,2.800400723593041E-4},length_95%_HPD={7.575656898239913E-6,0.5793697354609186},length=0.2093430733344349,posterior=0.01815307554308247,height_median=23.942095031651824,rate_range={2.4136452979417713E-4,2.8991248240336245E-4},height_range={23.300388212776753,24.98791255374821},height_95%_HPD={23.49255715272235,24.4299589654362},rate=2.6494939435953857E-4,rate_median=2.6495071771822146E-4,length_median=0.16018693073386814,height=23.94965833028141]:0.446031)[&length_range={0.02296763101970356,3.073881177668209},rate_95%_HPD={2.50849376460533E-4,2.792657600434428E-4},length_95%_HPD={0.177045367830857,1.5505730540543148},length=0.8153822144262598,posterior=1.0,height_median=24.388126089980283,rate_range={2.3570588429703274E-4,2.995907747872008E-4},height_range={23.57814696033582,26.057154950188327},height_95%_HPD={23.890567418058325,25.003518089065178},rate=2.6496353617225374E-4,rate_median=2.648970247752943E-4,length_median=0.7674516449311284,height=24.41776625365465]:1.04182)[&length_range={0.07268720351920877,3.98810716323036},rate_95%_HPD={2.50849376460533E-4,2.792657600434428E-4},length_95%_HPD={0.3676703540609729,2.434655538592768},length=1.3304256351591235,posterior=1.0,height_median=25.42995054901232,rate_range={2.3570588429703274E-4,2.995907747872008E-4},height_range={24.19274118665937,27.573218346041205},height_95%_HPD={24.730251318967703,26.293766981284744},rate=2.6496353617225374E-4,rate_median=2.648970247752943E-4,length_median=1.259862433387319,height=25.462179221387444]:1.57622,((((ERR998688[&length_range={0.07125436643827854,4.47073076578074},height_95%_HPD={23.95205499999996,23.952054999999987},rate_95%_HPD={2.50849376460533E-4,2.792657600434428E-4},length_95%_HPD={0.4865402370468388,2.5113085950676393},rate=2.6496353617225374E-4,length=1.449660659222906,rate_median=2.648970247752943E-4,length_median=1.3938251019882202,height_median=23.952054999999973,rate_range={2.3570588429703274E-4,2.995907747872008E-4},height_range={23.952054999999945,23.952055},height=23.95205500000154]:1.39844,ERR998687[&length_range={0.211967570543667,4.713273926314276},height_95%_HPD={23.95205499999996,23.952054999999987},rate_95%_HPD={2.50849376460533E-4,2.792657600434428E-4},length_95%_HPD={0.5167488394023607,2.5628172120090156},rate=2.6496353617225374E-4,length=1.4702595387761428,rate_median=2.648970247752943E-4,length_median=1.4056042412980467,height_median=23.952054999999973,rate_range={2.3570588429703274E-4,2.995907747872008E-4},height_range={23.952054999999945,23.952055},height=23.95205500000154]:1.39844)[&length_range={7.451012345889296E-4,3.9145709824923856},rate_95%_HPD={2.5085553357540285E-4,2.7926200253190113E-4},length_95%_HPD={0.019148996831901854,1.6680413294869183},length=0.7142082853006897,posterior=0.9870512797740635,height_median=25.350493628522198,rate_range={2.3570588429703274E-4,2.995907747872008E-4},height_range={24.164022570543647,28.422785765780713},height_95%_HPD={24.469711146383414,26.463363595067605},rate=2.6496443692051086E-4,rate_median=2.648979239972846E-4,length_median=0.6085571326247408,height=25.408024841835235]:-0.130128,(ERR998673[&length_range={4.41477006063451E-8,4.382064372155689},height_95%_HPD={23.95205499999996,23.952054999999987},rate_95%_HPD={2.50849376460533E-4,2.792657600434428E-4},length_95%_HPD={4.41477006063451E-8,0.8858804399810687},rate=2.6496353617225374E-4,length=0.264711045556725,rate_median=2.648970247752943E-4,length_median=0.15947749770199238,height_median=23.952054999999973,rate_range={2.3570588429703274E-4,2.995907747872008E-4},height_range={23.952054999999945,23.952055},height=23.95205500000154]:0.102420,ERR998683[&length_range={6.133547952202889E-6,4.162158873347689},height_95%_HPD={23.95205499999996,23.952054999999987},rate_95%_HPD={2.50849376460533E-4,2.792657600434428E-4},length_95%_HPD={6.133547952202889E-6,0.8796123753547391},rate=2.6496353617225374E-4,length=0.2655591229303768,rate_median=2.648970247752943E-4,length_median=0.16128106723543922,height_median=23.952054999999973,rate_range={2.3570588429703274E-4,2.995907747872008E-4},height_range={23.952054999999945,23.952055},height=23.95205500000154]:0.102420)[&length_range={1.14245521061207E-5,3.8764023166261232},rate_95%_HPD={2.5079145658470786E-4,2.788534408472627E-4},length_95%_HPD={1.14245521061207E-5,1.0688331331950316},length=0.33408604514144596,posterior=0.3333451748698911,height_median=24.05447450293755,rate_range={2.3735560208229024E-4,2.995907747872008E-4},height_range={23.952061658545144,25.899685378805074},height_95%_HPD={23.952061658545144,24.436988689573685},rate=2.650194184596307E-4,rate_median=2.6492706560441695E-4,length_median=0.2146904914068628,height=24.107131788542677]:1.16589)[&length_range={0.0020458201399691234,1.4401530392685515},rate_95%_HPD={2.4893244763965516E-4,2.7610654626196175E-4},length_95%_HPD={0.0020458201399691234,0.9356427562854499},length=0.35015875301433447,posterior=0.004120854722108741,height_median=25.22036557586504,rate_range={2.4651668210488197E-4,2.874763167308874E-4},height_range={24.341901189253818,27.073023976860732},height_95%_HPD={24.583198115564603,26.176833960224435},rate=2.650383219366491E-4,rate_median=2.64673277061406E-4,length_median=0.22636778736142382,height=25.241133205344557]:0.587872,ERR998674[&length_range={4.41477006063451E-8,3.6406279438490188},height_95%_HPD={23.95205499999996,23.952054999999987},rate_95%_HPD={2.50849376460533E-4,2.792657600434428E-4},length_95%_HPD={4.41477006063451E-8,0.8864707082545173},rate=2.6496353617225374E-4,length=0.2666811712892328,rate_median=2.648970247752943E-4,length_median=0.16136705293678943,height_median=23.952054999999973,rate_range={2.3570588429703274E-4,2.995907747872008E-4},height_range={23.952054999999945,23.952055},height=23.95205500000154]:1.85618)[&length_range={1.877011576034704E-4,3.795836573988229},rate_95%_HPD={2.50969195032095E-4,2.7926166108138223E-4},length_95%_HPD={3.351057726597162E-4,2.1732186259044752},length=0.929338956581755,posterior=0.5854100428071547,height_median=25.808237403595587,rate_range={2.3939425318291127E-4,2.9349850277514346E-4},height_range={24.267199507024447,28.685738856037936},height_95%_HPD={24.768573621371,26.95811701739302},rate=2.6488767172541954E-4,rate_median=2.648672346042704E-4,length_median=0.8202764404915825,height=25.84987964972113]:0.825553,ERR998682[&length_range={0.8578637019705191,6.023217286627098},height_95%_HPD={23.95205499999996,23.952054999999987},rate_95%_HPD={2.50849376460533E-4,2.792657600434428E-4},length_95%_HPD={1.821631208250917,4.305733271849409},rate=2.6496353617225374E-4,length=2.9713454400536503,rate_median=2.648970247752943E-4,length_median=2.917166135180082,height_median=23.952054999999973,rate_range={2.3570588429703274E-4,2.995907747872008E-4},height_range={23.952054999999945,23.952055},height=23.95205500000154]:2.68174)[&length_range={1.953416350275461E-5,2.559634945768714},rate_95%_HPD={2.5091390939488146E-4,2.7920201740160044E-4},length_95%_HPD={2.2543911288863683E-5,0.9844886614492872},length=0.33604844487435964,posterior=0.25270431091138384,height_median=26.633790335836395,rate_range={2.3977887706715754E-4,2.9206699226891266E-4},height_range={25.12707750986196,28.958517862209888},height_95%_HPD={25.660172544823926,27.95577760641779},rate=2.6478122118294236E-4,rate_median=2.6475933721968505E-4,length_median=0.2394102447655193,height=26.70622986550978]:0.372385)[&length_range={1.9125606009140483E-5,3.161595021941384},rate_95%_HPD={2.5090168254422593E-4,2.792690787383814E-4},length_95%_HPD={0.01019118283462106,1.2545642954388363},length=0.5252444894485976,posterior=0.8340467859109398,height_median=27.00617502456854,rate_range={2.3570588429703274E-4,2.995907747872008E-4},height_range={25.25231040071012,29.535879552030327},height_95%_HPD={26.02036829220735,28.23999032113921},rate=2.649321551875946E-4,rate_median=2.648614112522341E-4,length_median=0.4411366135257069,height=27.065244190053793]:0.546262,ERR998704[&length_range={1.000778391068799,7.288972238452661},height_95%_HPD={22.95205499999996,22.952054999999987},rate_95%_HPD={2.50849376460533E-4,2.792657600434428E-4},length_95%_HPD={2.031913546789422,5.972216853177006},rate=2.6496353617225374E-4,length=4.337585561418294,rate_median=2.648970247752943E-4,length_median=4.483560428416794,height_median=22.952054999999973,rate_range={2.3570588429703274E-4,2.995907747872008E-4},height_range={22.952054999999945,22.952055},height=22.95205500000154]:4.60038)[&length_range={0.01733619616289772,5.181221362327854},rate_95%_HPD={2.50849376460533E-4,2.792657600434428E-4},length_95%_HPD={0.11853574560684521,2.1447132581727786},length=1.0477518677856639,posterior=0.9999822376951634,height_median=27.5524368990403,rate_range={2.3570588429703274E-4,2.995907747872008E-4},height_range={25.32989637427647,30.241027238452634},height_95%_HPD={26.37218567462068,28.720512924714374},rate=2.6496339845356984E-4,rate_median=2.6489698220647786E-4,length_median=0.9662080853114592,height=27.55621042276153]:0.847745,ERR998675[&length_range={0.8063856164621512,7.95235012749778},height_95%_HPD={23.95205499999996,23.952054999999987},rate_95%_HPD={2.50849376460533E-4,2.792657600434428E-4},length_95%_HPD={2.0575879396003387,5.735926581554825},rate=2.6496353617225374E-4,length=4.121877436611667,rate_median=2.648970247752943E-4,length_median=4.206784138742666,height_median=23.952054999999973,rate_range={2.3570588429703274E-4,2.995907747872008E-4},height_range={23.952054999999945,23.952055},height=23.95205500000154]:4.44813)[&length_range={3.5035481559475556E-5,2.3192996106771915},rate_95%_HPD={2.509023316421976E-4,2.7857477987649375E-4},length_95%_HPD={3.5035481559475556E-5,0.8815771289943157},length=0.26871816031910306,posterior=0.05129753636831915,height_median=28.400181455918897,rate_range={2.4173290199028694E-4,2.8991248240336245E-4},height_range={26.38285694338942,30.663056686994434},height_95%_HPD={27.448676338527697,29.652868922108713},rate=2.650595306893618E-4,rate_median=2.650050525021551E-4,length_median=0.17254624022613463,height=28.433595675841982]:0.463499,((ERR976538[&length_range={0.6000934073270834,7.1741991378317},height_95%_HPD={24.95205499999996,24.952054999999987},rate_95%_HPD={2.50849376460533E-4,2.792657600434428E-4},length_95%_HPD={1.8873802631929522,4.880936699209254},rate=2.6496353617225374E-4,length=3.4044802815416104,rate_median=2.648970247752943E-4,length_median=3.38440699169038,height_median=24.952054999999973,rate_range={2.3570588429703274E-4,2.995907747872008E-4},height_range={24.952054999999945,24.952055},height=24.952055000001543]:3.24362,(ERR976537[&length_range={0.06713558113980866,6.189493126105255},height_95%_HPD={24.95205499999996,24.952054999999987},rate_95%_HPD={2.50849376460533E-4,2.792657600434428E-4},length_95%_HPD={0.5766122562164782,4.087268359851798},rate=2.6496353617225374E-4,length=2.388846155023067,rate_median=2.648970247752943E-4,length_median=2.470392252594369,height_median=24.952054999999973,rate_range={2.3570588429703274E-4,2.995907747872008E-4},height_range={24.952054999999945,24.952055},height=24.952055000001543]:2.72960,((((((ERR998676[&length_range={0.1460589685853506,5.029251795497242},height_95%_HPD={23.95205499999996,23.952054999999987},rate_95%_HPD={2.50849376460533E-4,2.792657600434428E-4},length_95%_HPD={0.43804870587872813,2.678454815453332},rate=2.6496353617225374E-4,length=1.4009495415886537,rate_median=2.648970247752943E-4,length_median=1.2757132412555698,height_median=23.952054999999973,rate_range={2.3570588429703274E-4,2.995907747872008E-4},height_range={23.952054999999945,23.952055},height=23.95205500000154]:1.27515,ERR998677[&length_range={0.1460589685853506,5.3278386757195015},height_95%_HPD={23.95205499999996,23.952054999999987},rate_95%_HPD={2.50849376460533E-4,2.792657600434428E-4},length_95%_HPD={0.43690584425682744,2.6849129243557677},rate=2.6496353617225374E-4,length=1.4027787469780666,rate_median=2.648970247752943E-4,length_median=1.2763002171243052,height_median=23.952054999999973,rate_range={2.3570588429703274E-4,2.995907747872008E-4},height_range={23.952054999999945,23.952055},height=23.95205500000154]:1.27515)[&length_range={0.0020506574186320847,4.867647735580093},rate_95%_HPD={2.5085553357540285E-4,2.792758428154293E-4},length_95%_HPD={0.012363255644441296,2.391284556135421},length=0.9070794569937259,posterior=0.9979928595534556,height_median=25.227204345814794,rate_range={2.3570588429703274E-4,2.995907747872008E-4},height_range={24.09811396858533,28.981306795497215},height_95%_HPD={24.373999704052718,26.60796168792223},rate=2.6496332539398113E-4,rate_median=2.6489672888934225E-4,length_median=0.7046162268825888,height=25.351584410237187]:0.207284,ERR998670[&length_range={0.4434472390083073,6.09232591452103},height_95%_HPD={23.95205499999996,23.952054999999987},rate_95%_HPD={2.50849376460533E-4,2.792657600434428E-4},length_95%_HPD={0.8642334098394997,3.4138699135431914},rate=2.6496353617225374E-4,length=1.7265559310099694,rate_median=2.648970247752943E-4,length_median=1.5192422201206242,height_median=23.952054999999973,rate_range={2.3570588429703274E-4,2.995907747872008E-4},height_range={23.952054999999945,23.952055},height=23.95205500000154]:1.48243)[&length_range={1.1021376016984163E-4,3.830824714855382},rate_95%_HPD={2.5183970486199815E-4,2.8028553193398657E-4},length_95%_HPD={1.1021376016984163E-4,1.3967411791420226},length=0.4358946643711346,posterior=0.08735501518677063,height_median=25.43448797189753,rate_range={2.3893811407448736E-4,2.9001365018239446E-4},height_range={24.39550223900828,28.824175087138055},height_95%_HPD={24.667725547334747,26.741793562539772},rate=2.6526081088252705E-4,rate_median=2.6517185262378497E-4,length_median=0.2872928506165717,height=25.542345588065054]:0.509754,ERR998685[&length_range={0.4989062533031934,7.510546510614738},height_95%_HPD={23.95205499999996,23.952054999999987},rate_95%_HPD={2.50849376460533E-4,2.792657600434428E-4},length_95%_HPD={1.1035753096938627,5.026112471425563},rate=2.6496353617225374E-4,length=3.19493567083024,rate_median=2.648970247752943E-4,length_median=3.2619366221254715,height_median=23.952054999999973,rate_range={2.3570588429703274E-4,2.995907747872008E-4},height_range={23.952054999999945,23.952055},height=23.95205500000154]:1.99219)[&length_range={0.0013734944578409625,2.3778289228938014},rate_95%_HPD={2.5174723596222917E-4,2.795785972973252E-4},length_95%_HPD={0.0013734944578409625,1.5607799158883253},length=0.4676501581045908,posterior=0.009165349295724613,height_median=25.944241779117284,rate_range={2.3878141746464752E-4,2.853996005147239E-4},height_range={24.87540129033747,28.556380930389043},height_95%_HPD={24.91943887641075,27.490309790262064},rate=2.650448537568717E-4,rate_median=2.6513796586071826E-4,length_median=0.28705394033856635,height=26.058757292795537]:-0.0729458,ERR976504[&length_range={3.294734702308233E-5,4.52997627192444},height_95%_HPD={24.95205499999996,24.952054999999987},rate_95%_HPD={2.50849376460533E-4,2.792657600434428E-4},length_95%_HPD={3.294734702308233E-5,1.3614329844318682},rate=2.6496353617225374E-4,length=0.5096623335730859,rate_median=2.648970247752943E-4,length_median=0.38869428171138054,height_median=24.952054999999973,rate_range={2.3570588429703274E-4,2.995907747872008E-4},height_range={24.952054999999945,24.952055},height=24.952055000001543]:0.919241)[&length_range={0.003001768221775336,3.4875978826964236},rate_95%_HPD={2.522193852654843E-4,2.807735142148259E-4},length_95%_HPD={0.003001768221775336,1.5975477213558058},length=0.4958464181726869,posterior=0.011794170411552602,height_median=25.871295977302882,rate_range={2.4188349934409594E-4,2.8874679201291526E-4},height_range={25.03187350752486,28.56942588844345},height_95%_HPD={25.03187350752486,27.200644214701487},rate=2.6519747668003784E-4,rate_median=2.6515401297663623E-4,length_median=0.31513843224541027,height=25.99114108459964]:0.622665,(ERR976542[&length_range={0.0010735182464713944,5.342940623316753},height_95%_HPD={24.95205499999996,24.952054999999987},rate_95%_HPD={2.50849376460533E-4,2.792657600434428E-4},length_95%_HPD={0.009577970883011488,2.318534815354969},rate=2.6496353617225374E-4,length=0.8319980250663211,rate_median=2.648970247752943E-4,length_median=0.6421411466943212,height_median=24.952054999999973,rate_range={2.3570588429703274E-4,2.995907747872008E-4},height_range={24.952054999999945,24.952055},height=24.952055000001543]:0.518740,ERR998657[&length_range={0.004777825857647855,5.069204024144518},height_95%_HPD={24.95205499999996,24.952054999999987},rate_95%_HPD={2.50849376460533E-4,2.792657600434428E-4},length_95%_HPD={0.0057902065913530976,2.3046445092705987},rate=2.6496353617225374E-4,length=0.8282211818393779,rate_median=2.648970247752943E-4,length_median=0.6401503224334881,height_median=24.952054999999973,rate_range={2.3570588429703274E-4,2.995907747872008E-4},height_range={24.952054999999945,24.952055},height=24.952055000001543]:0.518740)[&length_range={2.430229758587643E-5,3.8561940117572107},rate_95%_HPD={2.512093349526658E-4,2.789377356304755E-4},length_95%_HPD={2.430229758587643E-5,1.5133311909175724},length=0.45657879646612554,posterior=0.12023304143945718,height_median=25.470795499175157,rate_range={2.3570588429703274E-4,2.995907747872008E-4},height_range={24.969620380091538,28.457773999680732},height_95%_HPD={24.998650740966564,26.247886232310158},rate=2.649153733765157E-4,rate_median=2.648835307247968E-4,length_median=0.28531775249529545,height=25.54865607054869]:1.02317)[&length_range={6.980489999364181E-5,4.44464869357309},rate_95%_HPD={2.511035691758941E-4,2.79048039272669E-4},length_95%_HPD={6.980489999364181E-5,2.4768597558880536},length=1.0627140850755081,posterior=0.17787172063446952,height_median=26.49396139521014,rate_range={2.394614838222203E-4,2.9462846093018417E-4},height_range={25.184724340807783,29.529232827892812},height_95%_HPD={25.474024477531756,28.0314966855535},rate=2.650721592929937E-4,rate_median=2.6496430176136613E-4,length_median=0.9413160589341061,height=26.61508315349752]:0.943898,ERR1880795[&length_range={0.3084753676380778,6.578318760808401},height_95%_HPD={24.95205499999996,24.952054999999987},rate_95%_HPD={2.50849376460533E-4,2.792657600434428E-4},length_95%_HPD={1.2309669043918205,4.583384580167923},rate=2.6496353617225374E-4,length=3.062573467585902,rate_median=2.648970247752943E-4,length_median=3.140497444633631,height_median=24.952054999999973,rate_range={2.3570588429703274E-4,2.995907747872008E-4},height_range={24.952054999999945,24.952055},height=24.952055000001543]:2.48580)[&length_range={8.891717232373253E-5,3.715975927212213},rate_95%_HPD={2.5171689295096146E-4,2.8061734880453825E-4},length_95%_HPD={8.891717232373253E-5,1.9488039432539708},length=0.7170379311735473,posterior=0.04504520506580934,height_median=27.437859088533983,rate_range={2.394614838222203E-4,2.8886990866877415E-4},height_range={25.437661840978148,29.615560681679508},height_95%_HPD={26.11350956260866,28.72166841158766},rate=2.646578673937743E-4,rate_median=2.6465785198011673E-4,length_median=0.548238501716753,height=27.442569682930323]:0.243800)[&length_range={3.49530457185665E-4,3.4153173561979813},rate_95%_HPD={2.5091304123273176E-4,2.7887851828150044E-4},length_95%_HPD={3.49530457185665E-4,2.0903824606521617},length=0.7546752310568663,posterior=0.07044530098225546,height_median=27.68165900674954,rate_range={2.3878141746464752E-4,2.8821465334338353E-4},height_range={25.86750927508955,29.761790452274546},height_95%_HPD={26.4610271548841,28.992814323399486},rate=2.64771627755614E-4,rate_median=2.6465673355149477E-4,length_median=0.5649532971674116,height=27.675760635692725]:0.514013)[&length_range={3.17263706357096E-4,3.1528779098317052},rate_95%_HPD={2.506817777058324E-4,2.784770491749562E-4},length_95%_HPD={3.17263706357096E-4,1.521744745727613},length=0.49809943712103233,posterior=0.02939661450469813,height_median=28.195672477795245,rate_range={2.3939425318291127E-4,2.8991248240336245E-4},height_range={26.36180447064003,30.111709031621242},height_95%_HPD={26.87177803333424,29.24726196278561},rate=2.642899699646295E-4,rate_median=2.6412673930976597E-4,length_median=0.3254772655033449,height=28.190122122837053]:0.375087,((((((ERR998695[&length_range={0.07724293903775958,5.434770272081266},height_95%_HPD={22.95205499999996,22.952054999999987},rate_95%_HPD={2.50849376460533E-4,2.792657600434428E-4},length_95%_HPD={0.2981813709329266,2.4765020985481634},rate=2.6496353617225374E-4,length=1.2560493179421894,rate_median=2.648970247752943E-4,length_median=1.1298030999103368,height_median=22.952054999999973,rate_range={2.3570588429703274E-4,2.995907747872008E-4},height_range={22.952054999999945,22.952055},height=22.95205500000154]:1.00235,((ERR998719[&length_range={7.517423651783872E-4,2.0791398026293706},height_95%_HPD={22.95205499999996,22.952054999999987},rate_95%_HPD={2.50849376460533E-4,2.792657600434428E-4},length_95%_HPD={0.007646842132018605,0.8026034229288967},rate=2.6496353617225374E-4,length=0.33993974168338953,rate_median=2.648970247752943E-4,length_median=0.2868426285897776,height_median=22.952054999999973,rate_range={2.3570588429703274E-4,2.995907747872008E-4},height_range={22.952054999999945,22.952055},height=22.95205500000154]:0.421510,((ERR998717[&length_range={6.682700920634943E-6,1.9191483605680268},height_95%_HPD={22.95205499999996,22.952054999999987},rate_95%_HPD={2.50849376460533E-4,2.792657600434428E-4},length_95%_HPD={6.682700920634943E-6,0.5906526995527841},rate=2.6496353617225374E-4,length=0.20674671162057254,rate_median=2.648970247752943E-4,length_median=0.15176532877191917,height_median=22.952054999999973,rate_range={2.3570588429703274E-4,2.995907747872008E-4},height_range={22.952054999999945,22.952055},height=22.95205500000154]:0.0898632,ERR998718[&length_range={6.007009101693939E-6,2.0193642111925385},height_95%_HPD={22.95205499999996,22.952054999999987},rate_95%_HPD={2.50849376460533E-4,2.792657600434428E-4},length_95%_HPD={1.601746578927532E-5,0.5883406457473477},rate=2.6496353617225374E-4,length=0.20646153970994127,rate_median=2.648970247752943E-4,length_median=0.15213827128446766,height_median=22.952054999999973,rate_range={2.3570588429703274E-4,2.995907747872008E-4},height_range={22.952054999999945,22.952055},height=22.95205500000154]:0.0898632)[&length_range={1.6883161300995653E-5,1.7060367563018275},rate_95%_HPD={2.5056659435451696E-4,2.7885755112930135E-4},length_95%_HPD={1.6883161300995653E-5,0.5667467744921311},length=0.20395444619339514,posterior=0.2757597825893888,height_median=23.041918174950222,rate_range={2.397778617792493E-4,2.926243703777444E-4},height_range={22.95207304455015,24.001347254429774},height_95%_HPD={22.95207304455015,23.332512296373807},rate=2.6488762016087204E-4,rate_median=2.648961283094556E-4,length_median=0.1530475295253204,height=23.080377462973413]:0.119994,ERR998720[&length_range={6.007009101693939E-6,2.491502786888802},height_95%_HPD={22.95205499999996,22.952054999999987},rate_95%_HPD={2.50849376460533E-4,2.792657600434428E-4},length_95%_HPD={6.007009101693939E-6,0.5823072540263787},rate=2.6496353617225374E-4,length=0.20600354532117834,rate_median=2.648970247752943E-4,length_median=0.15238996333497568,height_median=22.952054999999973,rate_range={2.3570588429703274E-4,2.995907747872008E-4},height_range={22.952054999999945,22.952055},height=22.95205500000154]:0.209857)[&length_range={4.3052985446934144E-5,1.7891003253285795},rate_95%_HPD={2.505807606204365E-4,2.78781514922831E-4},length_95%_HPD={4.3052985446934144E-5,0.6611200946435396},length=0.24396688347001755,posterior=0.336418053606636,height_median=23.1619120394723,rate_range={2.3832954844828368E-4,2.9462846093018417E-4},height_range={22.953117192919223,24.41943750729425},height_95%_HPD={22.958984601607163,23.516708625914962},rate=2.6490584070985515E-4,rate_median=2.64799874390305E-4,length_median=0.18811408206503266,height=23.19712509683663]:0.211653)[&length_range={3.747821506294713E-5,4.109872300606213},rate_95%_HPD={2.50792313696776E-4,2.7914533683710667E-4},length_95%_HPD={3.747821506294713E-5,1.429846991995099},length=0.6132430346020714,posterior=0.8445265457645784,height_median=23.37356465513666,rate_range={2.3570588429703274E-4,2.995907747872008E-4},height_range={22.963561817812536,25.040228553965225},height_95%_HPD={23.024066311564304,23.870261072115838},rate=2.649114277706249E-4,rate_median=2.648453713844107E-4,length_median=0.5240044604119607,height=23.414068043818197]:0.363635,ERR998693[&length_range={0.0023382825353870373,5.406422046986037},height_95%_HPD={22.95205499999996,22.952054999999987},rate_95%_HPD={2.50849376460533E-4,2.792657600434428E-4},length_95%_HPD={0.13009961312540952,1.739257650581223},rate=2.6496353617225374E-4,length=0.879429547317516,rate_median=2.648970247752943E-4,length_median=0.8166103622982064,height_median=22.952054999999973,rate_range={2.3570588429703274E-4,2.995907747872008E-4},height_range={22.952054999999945,22.952055},height=22.95205500000154]:0.785145)[&length_range={2.3690064076475892E-4,3.270258937148661},rate_95%_HPD={2.5102680706007703E-4,2.79075529716665E-4},length_95%_HPD={2.3690064076475892E-4,0.9986120031451584},length=0.3417885106468103,posterior=0.10073003072878736,height_median=23.737199816415195,rate_range={2.3893811407448736E-4,2.91816146810077E-4},height_range={23.09447972669084,25.684481453079577},height_95%_HPD={23.223193804522953,24.361571480552836},rate=2.647693922746379E-4,rate_median=2.6470764974211833E-4,length_median=0.24633120538805642,height=23.77549694143904]:0.217203)[&length_range={1.6212462411502315E-4,2.218645864042749},rate_95%_HPD={2.530639493014706E-4,2.808957054330477E-4},length_95%_HPD={1.6212462411502315E-4,0.9443549274336505},length=0.3220007347943519,posterior=0.031279418817385746,height_median=23.95440281208466,rate_range={2.424790766331805E-4,2.880256075318984E-4},height_range={23.22810516508388,25.780516090452743},height_95%_HPD={23.42362361425142,24.670356060377685},rate=2.647398378496303E-4,rate_median=2.6465443363737716E-4,length_median=0.22128758870745457,height=23.999444908151396]:0.348112,ERR1879599[&length_range={0.23809869768717107,6.154810023104751},height_95%_HPD={22.95205499999996,22.952054999999987},rate_95%_HPD={2.50849376460533E-4,2.792657600434428E-4},length_95%_HPD={0.6537477868323087,4.241198794964504},rate=2.6496353617225374E-4,length=2.21919348690192,rate_median=2.648970247752943E-4,length_median=2.032786191575031,height_median=22.952054999999973,rate_range={2.3570588429703274E-4,2.995907747872008E-4},height_range={22.952054999999945,22.952055},height=22.95205500000154]:1.35046)[&length_range={1.7866905135832667E-4,2.0397535845242807},rate_95%_HPD={2.516534920439285E-4,2.790223592002571E-4},length_95%_HPD={1.7866905135832667E-4,1.0360264707101194},length=0.3724343284883248,posterior=0.004280715465638821,height_median=24.302514326472995,rate_range={2.4406914281038328E-4,2.85195483034256E-4},height_range={23.644518239328615,25.85401194493613},height_95%_HPD={23.644518239328615,25.18565719557828},rate=2.654486353183379E-4,rate_median=2.6497960799392765E-4,length_median=0.2744536911353741,height=24.38198646345206]:0.292653,(ERR1880762[&length_range={1.0000408588596308,6.9840617884562235},height_95%_HPD={21.95205499999996,21.952054999999987},rate_95%_HPD={2.50849376460533E-4,2.792657600434428E-4},length_95%_HPD={1.0000408588596308,3.7187599642705464},rate=2.6496353617225374E-4,length=2.160346760652509,rate_median=2.648970247752943E-4,length_median=1.9978575835699424,height_median=21.952054999999973,rate_range={2.3570588429703274E-4,2.995907747872008E-4},height_range={21.952054999999945,21.952055},height=21.95205500000154]:1.71132,ERR998691[&length_range={0.011635971615856278,4.766907202440795},height_95%_HPD={22.95205499999996,22.952054999999987},rate_95%_HPD={2.50849376460533E-4,2.792657600434428E-4},length_95%_HPD={0.12238998141854651,1.7279295349608113},rate=2.6496353617225374E-4,length=0.8782435253451151,rate_median=2.648970247752943E-4,length_median=0.8159485184407416,height_median=22.952054999999973,rate_range={2.3570588429703274E-4,2.995907747872008E-4},height_range={22.952054999999945,22.952055},height=22.95205500000154]:0.711322)[&length_range={1.120574638022731E-4,3.496253575743527},rate_95%_HPD={2.5045709931926895E-4,2.790637112778465E-4},length_95%_HPD={1.120574638022731E-4,0.9763699892219257},length=0.3490403016276477,posterior=0.08360716886623208,height_median=23.66337729736432,rate_range={2.3832954844828368E-4,2.995907747872008E-4},height_range={22.9639850523758,25.60978710305327},height_95%_HPD={23.055872218563813,24.446320603926193},rate=2.649044752111199E-4,rate_median=2.64993379494489E-4,length_median=0.2667969272615984,height=23.71192155086123]:0.931790)[&length_range={3.7692644951903276E-5,3.8469913195620187},rate_95%_HPD={2.5129511985522943E-4,2.7995666200792226E-4},length_95%_HPD={3.7692644951903276E-5,1.391655948544141},length=0.49846687623614516,posterior=0.05168830707472602,height_median=24.59516747965879,rate_range={2.4077252772516263E-4,2.9462846093018417E-4},height_range={23.68322468540276,27.813594831777383},height_95%_HPD={23.82353539747391,25.623329837661814},rate=2.651086665468081E-4,rate_median=2.651513292907887E-4,length_median=0.3691758173814623,height=24.669804318566573]:0.305546,ERR998710[&length_range={0.14615383291840445,5.943608963766565},height_95%_HPD={22.95205499999996,22.952054999999987},rate_95%_HPD={2.50849376460533E-4,2.792657600434428E-4},length_95%_HPD={0.38725908066381365,3.0008610583443946},rate=2.6496353617225374E-4,length=1.5171237222787783,rate_median=2.648970247752943E-4,length_median=1.3542937178796457,height_median=22.952054999999973,rate_range={2.3570588429703274E-4,2.995907747872008E-4},height_range={22.952054999999945,22.952055},height=22.95205500000154]:1.94866)[&length_range={5.520538408632092E-7,3.9845127149707764},rate_95%_HPD={2.509994046463266E-4,2.7944311282840286E-4},length_95%_HPD={5.520538408632092E-7,1.959054440922852},length=0.7180390040578474,posterior=0.16108634256381107,height_median=24.900713216073076,rate_range={2.3832954844828368E-4,2.9462846093018417E-4},height_range={23.7086758826208,28.196073420737083},height_95%_HPD={23.96199344866107,26.080594559228555},rate=2.650809160015536E-4,rate_median=2.651258220894747E-4,length_median=0.5554616174711065,height=24.97108233791977]:0.672403,(ERR998690[&length_range={0.09421038314233243,4.29734026460671},height_95%_HPD={22.95205499999996,22.952054999999987},rate_95%_HPD={2.50849376460533E-4,2.792657600434428E-4},length_95%_HPD={0.26126696771362035,1.7101746673019171},rate=2.6496353617225374E-4,length=0.9140755728218866,rate_median=2.648970247752943E-4,length_median=0.8541200722185067,height_median=22.952054999999973,rate_range={2.3570588429703274E-4,2.995907747872008E-4},height_range={22.952054999999945,22.952055},height=22.95205500000154]:0.854120,ERR1879598[&length_range={0.09421038314233243,4.29734026460671},height_95%_HPD={22.95205499999996,22.952054999999987},rate_95%_HPD={2.50849376460533E-4,2.792657600434428E-4},length_95%_HPD={0.26126696771362035,1.7101746673019171},rate=2.6496353617225374E-4,length=0.9140755728218866,rate_median=2.648970247752943E-4,length_median=0.8541200722185067,height_median=22.952054999999973,rate_range={2.3570588429703274E-4,2.995907747872008E-4},height_range={22.952054999999945,22.952055},height=22.95205500000154]:0.854120)[&length_range={0.012941576115508724,4.86164486266151},rate_95%_HPD={2.50849376460533E-4,2.792657600434428E-4},length_95%_HPD={0.06688834535670196,2.0785055481179526},length=0.9080831950660014,posterior=1.0,height_median=23.806175072218487,rate_range={2.3570588429703274E-4,2.995907747872008E-4},height_range={23.046265383142305,27.24939526460669},height_95%_HPD={23.213321967713593,24.662229667301883},rate=2.6496353617225374E-4,rate_median=2.648970247752943E-4,length_median=0.7708740838024042,height=23.866130572822005]:1.76694)[&length_range={4.1254098217535784E-5,5.6325201886524034},rate_95%_HPD={2.509144848864909E-4,2.792758428154293E-4},length_95%_HPD={5.466001222700356E-4,3.322544973477868},length=1.8314982886454414,posterior=0.9413666317341338,height_median=25.573115776407377,rate_range={2.3570588429703274E-4,2.995907747872008E-4},height_range={23.726797038190668,28.945343763810747},height_95%_HPD={24.302898976519014,27.20536637572319},rate=2.6499929004956756E-4,rate_median=2.649317288808953E-4,length_median=1.8260115503510352,height=25.655046169994897]:1.89180,ERR1879434[&length_range={0.5940602950077185,5.502845092673201},height_95%_HPD={24.95205499999996,24.952054999999987},rate_95%_HPD={2.50849376460533E-4,2.792657600434428E-4},length_95%_HPD={1.3915959656991426,3.67039748917756},rate=2.6496353617225374E-4,length=2.5154538225468426,rate_median=2.648970247752943E-4,length_median=2.500916664810987,height_median=24.952054999999973,rate_range={2.3570588429703274E-4,2.995907747872008E-4},height_range={24.952054999999945,24.952055},height=24.952055000001543]:2.51286)[&length_range={0.029000125742317806,4.611050793645116},rate_95%_HPD={2.50849376460533E-4,2.792657600434428E-4},length_95%_HPD={0.23901549685464474,2.293782544124131},length=1.221684324551264,posterior=1.0,height_median=27.46491346421006,rate_range={2.3570588429703274E-4,2.995907747872008E-4},height_range={25.5461152950077,30.45490009267318},height_95%_HPD={26.34556798962402,28.601566953848536},rate=2.6496353617225374E-4,rate_median=2.648970247752943E-4,length_median=1.1588317588610195,height=27.48013360050437]:1.10585)[&length_range={7.09575559302067E-4,2.068619617284451},rate_95%_HPD={2.50924166388154E-4,2.784770491749562E-4},length_95%_HPD={8.983300322569221E-4,1.0151364085483081},length=0.30859840794724286,posterior=0.012504662605019628,height_median=28.570759134587025,rate_range={2.4483214368887157E-4,2.8609494231402214E-4},height_range={27.230436467856478,30.041666730853727},height_95%_HPD={27.66565210082418,29.520089528329343},rate=2.6457843998379307E-4,rate_median=2.641679543835465E-4,length_median=0.19494322860207092,height=28.59683110954417]:0.292921)[&length_range={1.6581117358072106E-4,2.532539840427127},rate_95%_HPD={2.5148068451271067E-4,2.7933549489141465E-4},length_95%_HPD={1.6581117358072106E-4,0.9526674707548111},length=0.335163416959778,posterior=0.052860619193946606,height_median=28.863680158793983,rate_range={2.4391705883784789E-4,2.8723797749827403E-4},height_range={27.541507640464204,30.6549275312067},height_95%_HPD={28.077414177099918,29.878382376778017},rate=2.649977196375545E-4,rate_median=2.64894085390039E-4,length_median=0.2445746200821297,height=28.907660278962634]:0.155624)[&length_range={4.3189487801242876E-5,3.313987613550701},rate_95%_HPD={2.509582372591423E-4,2.7941459846243544E-4},length_95%_HPD={4.3189487801242876E-5,1.0841742535174639},length=0.3945195529621617,posterior=0.3490292900406757,height_median=29.01930441966561,rate_range={2.3832954844828368E-4,2.9206699226891266E-4},height_range={27.318739043560605,31.135297702682678},height_95%_HPD={28.208820794057456,30.05365269456064},rate=2.649357000324744E-4,rate_median=2.648825194404906E-4,length_median=0.30411019944758166,height=29.059824939766393]:0.398200,((ERR976543[&length_range={0.007812743024686597,5.159141147744034},height_95%_HPD={24.95205499999996,24.952054999999987},rate_95%_HPD={2.50849376460533E-4,2.792657600434428E-4},length_95%_HPD={0.11993255694556737,3.418829156221829},rate=2.6496353617225374E-4,length=1.5434903967229183,rate_median=2.648970247752943E-4,length_median=1.3390169749902228,height_median=24.952054999999973,rate_range={2.3570588429703274E-4,2.995907747872008E-4},height_range={24.952054999999945,24.952055},height=24.952055000001543]:3.34243,((ERR998684[&length_range={0.016010125063615988,5.358078262388876},height_95%_HPD={23.95205499999996,23.952054999999987},rate_95%_HPD={2.50849376460533E-4,2.792657600434428E-4},length_95%_HPD={0.2378686354354791,2.651991374011665},rate=2.6496353617225374E-4,length=1.3531576450460432,rate_median=2.648970247752943E-4,length_median=1.254742147108587,height_median=23.952054999999973,rate_range={2.3570588429703274E-4,2.995907747872008E-4},height_range={23.952054999999945,23.952055},height=23.95205500000154]:1.25125,((((ERR1877647[&length_range={0.012292221486731592,3.1884490951901974},height_95%_HPD={17.95205499999996,17.952054999999987},rate_95%_HPD={2.50849376460533E-4,2.792657600434428E-4},length_95%_HPD={0.18164582477241709,1.4044247498501363},rate=2.6496353617225374E-4,length=0.7518761762536184,rate_median=2.648970247752943E-4,length_median=0.7115724031418758,height_median=17.952054999999973,rate_range={2.3570588429703274E-4,2.995907747872008E-4},height_range={17.952054999999945,17.952055},height=17.952055000001536]:0.653404,ERR1877646[&length_range={0.019543055325939918,2.697035416452543},height_95%_HPD={17.95205499999996,17.952054999999987},rate_95%_HPD={2.50849376460533E-4,2.792657600434428E-4},length_95%_HPD={0.18402166034617906,1.4086980985963002},rate=2.6496353617225374E-4,length=0.75029919957222,rate_median=2.648970247752943E-4,length_median=0.7082129390254437,height_median=17.952054999999973,rate_range={2.3570588429703274E-4,2.995907747872008E-4},height_range={17.952054999999945,17.952055},height=17.952055000001536]:0.653404)[&length_range={8.228723480385725E-7,1.8053469145483056},rate_95%_HPD={2.5094760031818173E-4,2.792626484743165E-4},length_95%_HPD={8.228723480385725E-7,0.6717509968464164},length=0.23340450163389112,posterior=0.2952627933000586,height_median=18.605459482666205,rate_range={2.3893811407448736E-4,2.995907747872008E-4},height_range={18.012039966364927,20.167524586292252},height_95%_HPD={18.13070038886218,19.168095943156906},rate=2.648978053123798E-4,rate_median=2.648444744149331E-4,length_median=0.17005929482323623,height=18.63717176412078]:0.221822,(ERR1878089[&length_range={0.05055244691651595,2.710228960467628},height_95%_HPD={16.95205499999996,16.952054999999987},rate_95%_HPD={2.50849376460533E-4,2.792657600434428E-4},length_95%_HPD={0.2636691010940666,1.5392754134791566},rate=2.6496353617225374E-4,length=0.8973632889413992,rate_median=2.648970247752943E-4,length_median=0.8756497943861987,height_median=16.952054999999973,rate_range={2.3570588429703274E-4,2.995907747872008E-4},height_range={16.952054999999945,16.952055},height=16.952055000001533]:1.02601,(ERR1878102[&length_range={0.4009748697579809,3.6788420565963627},height_95%_HPD={15.952054999999959,15.952054999999987},rate_95%_HPD={2.50849376460533E-4,2.792657600434428E-4},length_95%_HPD={1.0730071095964675,2.613543427818108},rate=2.6496353617225374E-4,length=1.8376467040440074,rate_median=2.648970247752943E-4,length_median=1.832386261008807,height_median=15.952054999999973,rate_range={2.3570588429703274E-4,2.995907747872008E-4},height_range={15.952054999999945,15.952055000000001},height=15.95205500000153]:1.64091,ERR1878100[&length_range={0.4009748697579809,3.5104234667269836},height_95%_HPD={15.952054999999959,15.952054999999987},rate_95%_HPD={2.50849376460533E-4,2.792657600434428E-4},length_95%_HPD={1.0591256328642658,2.4941626160557355},rate=2.6496353617225374E-4,length=1.7751537582228916,rate_median=2.648970247752943E-4,length_median=1.7638019390663686,height_median=15.952054999999973,rate_range={2.3570588429703274E-4,2.995907747872008E-4},height_range={15.952054999999945,15.952055000000001},height=15.95205500000153]:1.64091)[&length_range={1.723463019587257E-5,2.1570028019350005},rate_95%_HPD={2.505400343144928E-4,2.790153124389738E-4},length_95%_HPD={1.723463019587257E-5,0.976642934885831},length=0.36969036356243923,posterior=0.4459226629247411,height_median=17.592962701093757,rate_range={2.3735560208229024E-4,2.995907747872008E-4},height_range={16.35302986975796,19.218962809430288},height_95%_HPD={16.904001039086303,18.30140056842854},rate=2.6504064392214333E-4,rate_median=2.6497484109287467E-4,length_median=0.29709066559117403,height=17.601266112544508]:0.385101)[&length_range={0.004466651033805391,2.7910246344636285},rate_95%_HPD={2.50849376460533E-4,2.792657600434428E-4},length_95%_HPD={0.057822747571176336,1.3569294942656924},length=0.6831461909008258,posterior=0.9990230732339829,height_median=17.97806365886801,rate_range={2.3570588429703274E-4,2.995907747872008E-4},height_range={17.013197858876282,19.658877946926186},height_95%_HPD={17.350536228322852,18.632316643420232},rate=2.649644798527406E-4,rate_median=2.6489749358411357E-4,length_median=0.6438549226433086,height=17.996483910810255]:0.849218)[&length_range={2.4920829755336236,7.671592624462651},rate_95%_HPD={2.50849376460533E-4,2.792657600434428E-4},length_95%_HPD={3.7200133715097436,5.847928896401147},length=4.785838828708679,posterior=1.0,height_median=18.82728137861162,rate_range={2.3570588429703274E-4,2.995907747872008E-4},height_range={18.036905688707396,21.140504095190163},height_95%_HPD={18.261561382744784,19.547091229302996},rate=2.6496353617225374E-4,rate_median=2.648970247752943E-4,length_median=4.792796601187085,height=18.864758833497564]:4.62725,((((ERR1878112[&length_range={0.01233351233722857,3.863687640022029},height_95%_HPD={14.952054999999959,14.952054999999987},rate_95%_HPD={2.50849376460533E-4,2.792657600434428E-4},length_95%_HPD={0.41429849364215876,2.7178684334899756},rate=2.6496353617225374E-4,length=1.6902751427253482,rate_median=2.648970247752943E-4,length_median=1.7621352958716585,height_median=14.952054999999973,rate_range={2.3570588429703274E-4,2.995907747872008E-4},height_range={14.952054999999945,14.952055000000001},height=14.952055000001529]:2.27259,(((ERR1878127[&length_range={0.0016143043243843636,1.5305377683813006},height_95%_HPD={14.952054999999959,14.952054999999987},rate_95%_HPD={2.50849376460533E-4,2.792657600434428E-4},length_95%_HPD={0.017928528441233382,0.7220514167661332},rate=2.6496353617225374E-4,length=0.3321297586249005,rate_median=2.648970247752943E-4,length_median=0.29792538861001283,height_median=14.952054999999973,rate_range={2.3570588429703274E-4,2.995907747872008E-4},height_range={14.952054999999945,14.952055000000005},height=14.952055000001529]:0.297597,(ERR1878150[&length_range={0.06746399122354241,2.3913472379284997},height_95%_HPD={13.952054999999959,13.952054999999987},rate_95%_HPD={2.50849376460533E-4,2.792657600434428E-4},length_95%_HPD={0.3583971202225147,1.330845286863747},rate=2.6496353617225374E-4,length=0.8505316862696062,rate_median=2.648970247752943E-4,length_median=0.8451764355351301,height_median=13.952054999999973,rate_range={2.3570588429703274E-4,2.995907747872008E-4},height_range={13.952054999999941,13.952055000000009},height=13.952055000001527]:0.844956,(ERR1878557[&length_range={1.000000276369974,1.9668248331289266},height_95%_HPD={12.952054999999959,12.952054999999987},rate_95%_HPD={2.50849376460533E-4,2.792657600434428E-4},length_95%_HPD={1.0000061760742227,1.3094550898047697},rate=2.6496353617225374E-4,length=1.1049743249385666,rate_median=2.648970247752943E-4,length_median=1.0740932048379115,height_median=12.952054999999973,rate_range={2.3570588429703274E-4,2.995907747872008E-4},height_range={12.952054999999937,12.952055000000009},height=12.952055000001524]:1.07409,ERR1878559[&length_range={2.7636997401714325E-7,0.9668248331289266},height_95%_HPD={13.952054999999959,13.952054999999987},rate_95%_HPD={2.50849376460533E-4,2.792657600434428E-4},length_95%_HPD={6.176074222707939E-6,0.30945508980476966},rate=2.6496353617225374E-4,length=0.10497432493856176,rate_median=2.648970247752943E-4,length_median=0.07409320483791149,height_median=13.952054999999973,rate_range={2.3570588429703274E-4,2.995907747872008E-4},height_range={13.952054999999937,13.952055000000009},height=13.952055000001527]:0.0740932)[&length_range={0.045700103391000724,2.343630009677808},rate_95%_HPD={2.50849376460533E-4,2.792657600434428E-4},length_95%_HPD={0.2644541292041449,1.2172636041618805},length=0.745587398002601,posterior=1.0,height_median=14.026148204837881,rate_range={2.3570588429703274E-4,2.995907747872008E-4},height_range={13.952055276369947,14.918879833128905},height_95%_HPD={13.95206117607421,14.261510089804744},rate=2.6496353617225374E-4,rate_median=2.648970247752943E-4,length_median=0.735555855275253,height=14.057029324938453]:0.770863)[&length_range={0.001651616152432922,2.0143511900579654},rate_95%_HPD={2.5085553357540285E-4,2.7926200253190113E-4},length_95%_HPD={0.04404922696499547,0.9532378352066768},length=0.4821336601775734,posterior=0.9992362208920229,height_median=14.797011216177983,rate_range={2.3570588429703274E-4,2.995907747872008E-4},height_range={14.019518991223517,16.103917747376283},height_95%_HPD={14.310547372866594,15.281565512227317},rate=2.6496279555671793E-4,rate_median=2.6489698220647786E-4,length_median=0.45568331404719764,height=14.802201136765758]:0.452641)[&length_range={5.551363698579337E-4,1.9500226457108507},rate_95%_HPD={2.508505047295869E-4,2.792626484743165E-4},length_95%_HPD={0.010244583646814576,0.7304446832114326},length=0.3272445174162483,posterior=0.9978862857244356,height_median=15.249652137497772,rate_range={2.3570588429703274E-4,2.995907747872008E-4},height_range={14.953669304324364,16.469659637527332},height_95%_HPD={14.965247692821048,15.668643088685297},rate=2.6496502641343105E-4,rate_median=2.648972660639259E-4,length_median=0.2869583299681082,height=15.283861858559328]:0.547288,((ERR1878115[&length_range={2.5433596108825895E-4,2.0915469391571726},height_95%_HPD={14.952054999999959,14.952054999999987},rate_95%_HPD={2.50849376460533E-4,2.792657600434428E-4},length_95%_HPD={0.0028407584953153986,0.8729538591101047},rate=2.6496353617225374E-4,length=0.40327703614226246,rate_median=2.648970247752943E-4,length_median=0.36193451962557965,height_median=14.952054999999973,rate_range={2.3570588429703274E-4,2.995907747872008E-4},height_range={14.952054999999941,14.952055000000005},height=14.952055000001529]:0.290119,(ERR1878149[&length_range={1.0313081838688696,3.1274352419044114},height_95%_HPD={12.952054999999959,12.952054999999987},rate_95%_HPD={2.50849376460533E-4,2.792657600434428E-4},length_95%_HPD={1.2090213270802295,2.1944196358643158},rate=2.6496353617225374E-4,length=1.674146264180836,rate_median=2.648970247752943E-4,length_median=1.6492035265250582,height_median=12.952054999999973,rate_range={2.3570588429703274E-4,2.995907747872008E-4},height_range={12.952054999999945,12.952055000000009},height=12.952055000001524]:1.64920,(ERR1878556[&length_range={9.412382284246235E-5,1.3057523991358853},height_95%_HPD={13.952054999999959,13.952054999999987},rate_95%_HPD={2.50849376460533E-4,2.792657600434428E-4},length_95%_HPD={0.005648647362615833,0.49804902440467735},rate=2.6496353617225374E-4,length=0.21334039080231434,rate_median=2.648970247752943E-4,length_median=0.1823219969537373,height_median=13.952054999999973,rate_range={2.3570588429703274E-4,2.995907747872008E-4},height_range={13.952054999999945,13.952055000000005},height=13.952055000001527]:0.182322,ERR1878558[&length_range={1.0000941238228425,2.3057523991358853},height_95%_HPD={12.952054999999959,12.952054999999987},rate_95%_HPD={2.50849376460533E-4,2.792657600434428E-4},length_95%_HPD={1.0056486473626158,1.4980490244046774},rate=2.6496353617225374E-4,length=1.2133403908023133,rate_median=2.648970247752943E-4,length_median=1.1823219969537373,height_median=12.952054999999973,rate_range={2.3570588429703274E-4,2.995907747872008E-4},height_range={12.952054999999945,12.952055000000005},height=12.952055000001524]:1.18232)[&length_range={0.006763106217299253,1.9497810791409762},rate_95%_HPD={2.50849376460533E-4,2.792657600434428E-4},length_95%_HPD={0.06609129282672299,0.9192056661070129},length=0.46080587337852,posterior=1.0,height_median=14.134376996953712,rate_range={2.3570588429703274E-4,2.995907747872008E-4},height_range={13.952149123822828,15.257807399135856},height_95%_HPD={13.957703647362582,14.450104024404656},rate=2.6496353617225374E-4,rate_median=2.648970247752943E-4,length_median=0.4266632804633499,height=14.165395390802477]:0.466882)[&length_range={0.05757846724567628,2.5878192538381253},rate_95%_HPD={2.50849376460533E-4,2.792657600434428E-4},length_95%_HPD={0.29140946565613035,1.5459694391453933},length=0.9098457789145364,posterior=1.0,height_median=14.60125852652503,rate_range={2.3570588429703274E-4,2.995907747872008E-4},height_range={13.983363183868853,16.07949024190437},height_95%_HPD={14.16107632708021,15.146474635864276},rate=2.6496353617225374E-4,rate_median=2.648970247752943E-4,length_median=0.8822188939396689,height=14.626201264180606]:0.640915)[&length_range={9.254393955160367E-6,1.6120366296470738},rate_95%_HPD={2.504428486775674E-4,2.784177230396689E-4},length_95%_HPD={9.254393955160367E-6,0.631289593154408},length=0.23845720093341488,posterior=0.1747633172880513,height_median=15.242173994205586,rate_range={2.3832954844828368E-4,2.9217689337173304E-4},height_range={14.952309335961075,16.630566414965546},height_95%_HPD={14.952629259371157,15.71256640228368},rate=2.650255887219258E-4,rate_median=2.6504358164333106E-4,length_median=0.18842453981501528,height=15.281076516457814]:0.327093,(ERR1878117[&length_range={9.575490149966726E-4,2.356443370237301},height_95%_HPD={14.952054999999959,14.952054999999987},rate_95%_HPD={2.50849376460533E-4,2.792657600434428E-4},length_95%_HPD={0.03199443020116988,0.9963885823076986},rate=2.6496353617225374E-4,length=0.4891128057330676,rate_median=2.648970247752943E-4,length_median=0.45338672116944423,height_median=14.952054999999973,rate_range={2.3570588429703274E-4,2.995907747872008E-4},height_range={14.952054999999941,14.952055000000005},height=14.952055000001529]:0.382871,ERR1878111[&length_range={0.0020150230044091444,2.231494904951983},height_95%_HPD={14.952054999999959,14.952054999999987},rate_95%_HPD={2.50849376460533E-4,2.792657600434428E-4},length_95%_HPD={0.030246839546936855,1.0566227919198923},rate=2.6496353617225374E-4,length=0.5109638461041986,rate_median=2.648970247752943E-4,length_median=0.46874491828192255,height_median=14.952054999999973,rate_range={2.3570588429703274E-4,2.995907747872008E-4},height_range={14.952054999999945,14.952055000000005},height=14.952055000001529]:0.382871)[&length_range={1.6639840843879483E-5,1.3010155618066648},rate_95%_HPD={2.5164250153650834E-4,2.7993668207381594E-4},length_95%_HPD={1.6639840843879483E-5,0.6014536619965352},length=0.2145638792612617,posterior=0.15501163430966802,height_median=15.334925563347433,rate_range={2.397778617792493E-4,2.91816146810077E-4},height_range={14.960587477704582,16.445443750870805},height_95%_HPD={15.00592259185861,15.774923266650092},rate=2.649966417347601E-4,rate_median=2.64955437285012E-4,length_median=0.16247431597507855,height=15.366210560776473]:0.234342)[&length_range={6.736888817826525E-5,1.404882504538186},rate_95%_HPD={2.508837976859818E-4,2.7940591915061455E-4},length_95%_HPD={6.736888817826525E-5,0.5970733263782151},length=0.2168554177026405,posterior=0.24158510808362493,height_median=15.569267349758164,rate_range={2.3735560208229024E-4,2.995907747872008E-4},height_range={15.022792035365796,16.96341697384887},height_95%_HPD={15.166339410793206,16.0526128123005},rate=2.650655736242675E-4,rate_median=2.650251344610778E-4,length_median=0.1666554693606841,height=15.592004011351854]:0.227673)[&length_range={0.17903543764265528,3.4648369910197516},rate_95%_HPD={2.50849376460533E-4,2.792657600434428E-4},length_95%_HPD={0.5858377692331196,2.130996927972742},length=1.3469846842768802,posterior=1.0,height_median=15.79694049142374,rate_range={2.3570588429703274E-4,2.995907747872008E-4},height_range={15.088925379453702,17.36439064464222},height_95%_HPD={15.33241830541538,16.369250263554747},rate=2.6496353617225374E-4,rate_median=2.648970247752943E-4,length_median=1.3299752010037853,height=15.821699136343904]:1.23575,(ERR1880772[&length_range={0.015446066721347407,2.9611339895372346},height_95%_HPD={10.952054999999959,10.952054999999987},rate_95%_HPD={2.50849376460533E-4,2.792657600434428E-4},length_95%_HPD={0.1417149376712139,1.4135907206868144},rate=2.6496353617225374E-4,length=0.7171763674571788,rate_median=2.648970247752943E-4,length_median=0.664097465552361,height_median=10.952054999999973,rate_range={2.3570588429703274E-4,2.995907747872008E-4},height_range={10.952054999999945,10.952055000000001},height=10.952055000001517]:0.664097,ERR1880773[&length_range={0.015446066721347407,2.9611339895372346},height_95%_HPD={10.952054999999959,10.952054999999987},rate_95%_HPD={2.50849376460533E-4,2.792657600434428E-4},length_95%_HPD={0.1417149376712139,1.4135907206868144},rate=2.6496353617225374E-4,length=0.7171763674571788,rate_median=2.648970247752943E-4,length_median=0.664097465552361,height_median=10.952054999999973,rate_range={2.3570588429703274E-4,2.995907747872008E-4},height_range={10.952054999999945,10.952055000000001},height=10.952055000001517]:0.664097)[&length_range={2.0856150821175756,7.439195366898167},rate_95%_HPD={2.50849376460533E-4,2.792657600434428E-4},length_95%_HPD={3.6292851242147712,6.21296641282329},length=4.99596573802977,posterior=1.0,height_median=11.616152465552332,rate_range={2.3570588429703274E-4,2.995907747872008E-4},height_range={10.967501066721326,13.913188989537215},height_95%_HPD={11.093769937671187,12.365645720686778},rate=2.6496353617225374E-4,rate_median=2.648970247752943E-4,length_median=5.035672529108215,height=11.669231367457115]:5.41654)[&length_range={1.7965363863226003E-5,1.8274746116823124},rate_95%_HPD={2.512763840600371E-4,2.7939038441505336E-4},length_95%_HPD={1.7965363863226003E-5,0.5707187017876905},length=0.19386459899281178,posterior=0.11930940158795006,height_median=17.03268897927657,rate_range={2.415399806303055E-4,2.9217689337173304E-4},height_range={15.821368176918511,18.675641884685366},height_95%_HPD={16.291512572226097,17.747494694597822},rate=2.6469488592874003E-4,rate_median=2.644868036130529E-4,length_median=0.13935585560655994,height=17.029880966511378]:0.191957)[&length_range={0.0017769421834366028,2.81997671518781},rate_95%_HPD={2.50849376460533E-4,2.792731659453592E-4},length_95%_HPD={0.04218168586738713,1.3732806915962037},length=0.6465959817567726,posterior=0.9976376134567222,height_median=17.22464580453842,rate_range={2.3570588429703274E-4,2.995907747872008E-4},height_range={15.813754735794653,19.126585864680937},height_95%_HPD={16.47152403086636,18.021982350301023},rate=2.6496139828036217E-4,rate_median=2.6489436112593764E-4,length_median=0.5876051344165081,height=17.236353415146198]:0.821619,((ERR1877954[&length_range={8.801889457288326E-7,1.5650571456330304},height_95%_HPD={16.95205499999996,16.952054999999987},rate_95%_HPD={2.50849376460533E-4,2.792657600434428E-4},length_95%_HPD={8.801889457288326E-7,0.45636489922501866},rate=2.6496353617225374E-4,length=0.15802629191797868,rate_median=2.648970247752943E-4,length_median=0.1135878580432177,height_median=16.952054999999973,rate_range={2.3570588429703274E-4,2.995907747872008E-4},height_range={16.952054999999945,16.952055},height=16.952055000001533]:0.113588,ERR1878088[&length_range={8.801889457288326E-7,1.5650571456330304},height_95%_HPD={16.95205499999996,16.952054999999987},rate_95%_HPD={2.50849376460533E-4,2.792657600434428E-4},length_95%_HPD={8.801889457288326E-7,0.45636489922501866},rate=2.6496353617225374E-4,length=0.15802629191797868,rate_median=2.648970247752943E-4,length_median=0.1135878580432177,height_median=16.952054999999973,rate_range={2.3570588429703274E-4,2.995907747872008E-4},height_range={16.952054999999945,16.952055},height=16.952055000001533]:0.113588)[&length_range={0.021404989991232526,3.0115642047591606},rate_95%_HPD={2.50849376460533E-4,2.792657600434428E-4},length_95%_HPD={0.14227176639624517,1.5251981445851115},length=0.7978138955428081,posterior=1.0,height_median=17.06564285804319,rate_range={2.3570588429703274E-4,2.995907747872008E-4},height_range={16.95205588018892,18.517112145633018},height_95%_HPD={16.95205588018892,17.40841989922499},rate=2.6496353617225374E-4,rate_median=2.648970247752943E-4,length_median=0.7514747230171785,height=17.110081291917957]:0.729497,((((ERR1878605[&length_range={1.8297753294849173E-4,1.2814606936422184},height_95%_HPD={6.952054999999955,6.952054999999984},rate_95%_HPD={2.50849376460533E-4,2.792657600434428E-4},length_95%_HPD={0.006387124548314915,0.5264213512612228},rate=2.6496353617225374E-4,length=0.22672623681827891,rate_median=2.648970247752943E-4,length_median=0.19367129597049626,height_median=6.952054999999973,rate_range={2.3570588429703274E-4,2.995907747872008E-4},height_range={6.952054999999945,6.952055000000005},height=6.95205500000149]:0.193587,ERR1878604[&length_range={1.8297753294849173E-4,1.2814606936422184},height_95%_HPD={6.952054999999955,6.952054999999984},rate_95%_HPD={2.50849376460533E-4,2.792657600434428E-4},length_95%_HPD={0.006387124548314915,0.5264558241289086},rate=2.6496353617225374E-4,length=0.22674705224162883,rate_median=2.648970247752943E-4,length_median=0.19372708386907878,height_median=6.952054999999973,rate_range={2.3570588429703274E-4,2.995907747872008E-4},height_range={6.952054999999945,6.952055000000005},height=6.95205500000149]:0.193587)[&length_range={0.0014487921245232016,1.914092771947467},rate_95%_HPD={2.5085553357540285E-4,2.792758428154293E-4},length_95%_HPD={0.010654744492019752,0.739814714109583},length=0.33082905483744246,posterior=0.999342794721043,height_median=7.145641961125058,rate_range={2.3570588429703274E-4,2.995907747872008E-4},height_range={6.952237977532917,8.233515693642197},height_95%_HPD={6.958682742292968,7.4784763512612},rate=2.649639853828624E-4,rate_median=2.648972660639259E-4,length_median=0.28963369847697473,height=7.178672887031171]:0.327807,ERR386658[&length_range={0.045049568031619636,2.1278619470901656},height_95%_HPD={6.952054999999959,6.952054999999987},rate_95%_HPD={2.50849376460533E-4,2.792657600434428E-4},length_95%_HPD={0.1318447040267099,1.0461324398235243},rate=2.6496353617225374E-4,length=0.5572928242512453,rate_median=2.648970247752943E-4,length_median=0.521315857550773,height_median=6.952054999999973,rate_range={2.3570588429703274E-4,2.995907747872008E-4},height_range={6.952054999999945,6.952055000000001},height=6.95205500000149]:0.521393)[&length_range={0.00799008816965241,2.86987566290461},rate_95%_HPD={2.50849376460533E-4,2.792657600434428E-4},length_95%_HPD={0.07013959538589631,1.270386798504136},length=0.6069858308376763,posterior=1.0,height_median=7.473448481734653,rate_range={2.3570588429703274E-4,2.995907747872008E-4},height_range={6.997104568031588,9.079916947090148},height_95%_HPD={7.084699666459866,7.998377406623106},rate=2.6496353617225374E-4,rate_median=2.648970247752943E-4,length_median=0.549023611635926,height=7.50945872928101]:0.639608,(ERR386704[&length_range={0.0024673479710219937,3.327997692449424},height_95%_HPD={6.952054999999959,6.952054999999987},rate_95%_HPD={2.50849376460533E-4,2.792657600434428E-4},length_95%_HPD={0.017481091007065963,1.3490901157057227},rate=2.6496353617225374E-4,length=0.6226312909091826,rate_median=2.648970247752943E-4,length_median=0.562354378877445,height_median=6.952054999999973,rate_range={2.3570588429703274E-4,2.995907747872008E-4},height_range={6.952054999999945,6.952055000000005},height=6.95205500000149]:0.474364,ERR386666[&length_range={0.0024673479710219937,2.639838331336062},height_95%_HPD={6.952054999999959,6.952054999999987},rate_95%_HPD={2.50849376460533E-4,2.792657600434428E-4},length_95%_HPD={0.019472444703501957,1.3158047949395169},rate=2.6496353617225374E-4,length=0.61375063013579,rate_median=2.648970247752943E-4,length_median=0.5587099867750966,height_median=6.952054999999973,rate_range={2.3570588429703274E-4,2.995907747872008E-4},height_range={6.952054999999945,6.952055000000005},height=6.95205500000149]:0.474364)[&length_range={7.350085654422855E-5,3.389404633427108},rate_95%_HPD={2.5085553357540285E-4,2.792690787383814E-4},length_95%_HPD={7.350085654422855E-5,1.5068085797211666},length=0.704548298018913,posterior=0.8061422050125224,height_median=7.426418895832516,rate_range={2.3570588429703274E-4,2.995907747872008E-4},height_range={6.954522347970993,9.350621975092778},height_95%_HPD={6.98029170390328,8.083192169644732},rate=2.6498152359199866E-4,rate_median=2.649335900104261E-4,length_median=0.6509559227597066,height=7.476161036949743]:0.686638)[&length_range={5.508383320548521,11.322000925947576},rate_95%_HPD={2.50849376460533E-4,2.792657600434428E-4},length_95%_HPD={7.254298166732713,9.888844968492567},length=8.5786776486082,posterior=1.0,height_median=8.113056900455483,rate_range={2.3570588429703274E-4,2.995907747872008E-4},height_range={7.1504169280951295,10.654629655458479},height_95%_HPD={7.443191455436281,8.94336357740346},rate=2.6496353617225374E-4,rate_median=2.648970247752943E-4,length_median=8.6035580405987,height=8.159979597931818]:8.65813,ERR1878571[&length_range={1.5299965002934144,6.420880751754009},height_95%_HPD={12.952054999999959,12.952054999999987},rate_95%_HPD={2.50849376460533E-4,2.792657600434428E-4},length_95%_HPD={2.6346128632858488,4.854895325595265},rate=2.6496353617225374E-4,length=3.786602246540029,rate_median=2.648970247752943E-4,length_median=3.8191313182942146,height_median=12.952054999999973,rate_range={2.3570588429703274E-4,2.995907747872008E-4},height_range={12.952054999999945,12.952055000000001},height=12.952055000001524]:3.81913)[&length_range={0.027783914274525756,4.381957545673595},rate_95%_HPD={2.50849376460533E-4,2.792657600434428E-4},length_95%_HPD={0.28540669023841403,2.1945004549460805},length=1.1783104686829713,posterior=1.0,height_median=16.77118631829418,rate_range={2.3570588429703274E-4,2.995907747872008E-4},height_range={14.482051500293387,19.37293575175399},height_95%_HPD={15.586667863285815,17.80695032559524},rate=2.6496353617225374E-4,rate_median=2.648970247752943E-4,length_median=1.1180744582110442,height=16.738657246540008]:1.02395)[&length_range={1.617764051076165E-5,1.9886644160394233},rate_95%_HPD={2.5045077470734167E-4,2.7898345020422693E-4},length_95%_HPD={1.617764051076165E-5,0.6955233193385268},length=0.24614901062964092,posterior=0.29394838274214463,height_median=17.795140161491343,rate_range={2.382189963163452E-4,2.9462846093018417E-4},height_range={16.99641078209728,19.763358660078413},height_95%_HPD={17.20747454979479,18.542690005218994},rate=2.648657735404221E-4,rate_median=2.6477610506189504E-4,length_median=0.1804577657126316,height=17.832585930911332]:0.251125)[&length_range={0.3140175443537174,5.537977441724603},rate_95%_HPD={2.50849376460533E-4,2.792657600434428E-4},length_95%_HPD={1.0922663389605383,3.740518807368197},length=2.4046250741482416,posterior=1.0,height_median=18.046264962112726,rate_range={2.3570588429703274E-4,2.995907747872008E-4},height_range={17.020849026197926,20.29489207533583},height_95%_HPD={17.332181666809895,18.90207506457511},rate=2.6496353617225374E-4,rate_median=2.648970247752943E-4,length_median=2.406843182108968,height=18.087737479524375]:2.31259,(ERR1878098[&length_range={1.2084489593888748E-5,2.661654664559755},height_95%_HPD={15.952054999999959,15.952054999999987},rate_95%_HPD={2.50849376460533E-4,2.792657600434428E-4},length_95%_HPD={1.2084489593888748E-5,0.9756214468251763},rate=2.6496353617225374E-4,length=0.31732776420286724,rate_median=2.648970247752943E-4,length_median=0.21590191078204413,height_median=15.952054999999973,rate_range={2.3570588429703274E-4,2.995907747872008E-4},height_range={15.952054999999945,15.952055000000001},height=15.95205500000153]:0.215902,ERR1878099[&length_range={1.2084489593888748E-5,2.661654664559755},height_95%_HPD={15.952054999999959,15.952054999999987},rate_95%_HPD={2.50849376460533E-4,2.792657600434428E-4},length_95%_HPD={1.2084489593888748E-5,0.9756214468251763},rate=2.6496353617225374E-4,length=0.31732776420286724,rate_median=2.648970247752943E-4,length_median=0.21590191078204413,height_median=15.952054999999973,rate_range={2.3570588429703274E-4,2.995907747872008E-4},height_range={15.952054999999945,15.952055000000001},height=15.95205500000153]:0.215902)[&length_range={0.6444251639308582,6.762306610568043},rate_95%_HPD={2.50849376460533E-4,2.792657600434428E-4},length_95%_HPD={2.702407498744858,5.5787443752547965},length=4.211827978106207,posterior=1.0,height_median=16.167956910782017,rate_range={2.3570588429703274E-4,2.995907747872008E-4},height_range={15.952067084489581,18.613709664559735},height_95%_HPD={15.952067084489581,16.92767644682515},rate=2.6496353617225374E-4,rate_median=2.648970247752943E-4,length_median=4.270757326115188,height=16.26938276420286]:4.19090)[&length_range={6.9227838359609E-5,4.1044895917490365},rate_95%_HPD={2.5082253720428723E-4,2.792626484743165E-4},length_95%_HPD={6.9227838359609E-5,2.222601367881218},length=1.0329770993034133,posterior=0.829162152080854,height_median=20.358852103106813,rate_range={2.3570588429703274E-4,2.9462846093018417E-4},height_range={17.773437381619427,22.508670779323612},height_95%_HPD={18.96176559551099,21.390225922871018},rate=2.651090901831436E-4,rate_median=2.650591232989626E-4,length_median=0.9610765193312716,height=20.303957031248167]:0.948581,ERR976574[&length_range={0.001004304166869474,2.3549805596934696},height_95%_HPD={20.95205499999996,20.952054999999987},rate_95%_HPD={2.50849376460533E-4,2.792657600434428E-4},length_95%_HPD={0.011775575034668861,0.8646193266401028},rate=2.6496353617225374E-4,length=0.3720887869672743,rate_median=2.648970247752943E-4,length_median=0.3181633281719236,height_median=20.952054999999973,rate_range={2.3570588429703274E-4,2.995907747872008E-4},height_range={20.952054999999945,20.952055},height=20.95205500000154]:0.355378)[&length_range={0.44269965262556,4.6859888126209945},rate_95%_HPD={2.50849376460533E-4,2.792657600434428E-4},length_95%_HPD={1.2936160902561191,3.204973987399555},length=2.2752141677989974,posterior=1.0,height_median=21.307433247625948,rate_range={2.3570588429703274E-4,2.995907747872008E-4},height_range={20.953102767982557,23.307035559693443},height_95%_HPD={20.96751598631074,21.886913229671393},rate=2.6496353617225374E-4,rate_median=2.648970247752943E-4,length_median=2.275821864249984,height=21.36244053843197]:2.14710)[&length_range={9.561930838231092E-6,3.1400616167124262},rate_95%_HPD={2.5085944532850143E-4,2.792748035145576E-4},length_95%_HPD={9.561930838231092E-6,1.0231012380566646},length=0.37234650359794963,posterior=0.48626085720883144,height_median=23.454530834068276,rate_range={2.397778617792493E-4,2.995907747872008E-4},height_range={21.63713982391488,26.17473259072258},height_95%_HPD={22.59654000500122,24.307641884635345},rate=2.651164496118243E-4,rate_median=2.650433895591181E-4,length_median=0.2840032285486629,height=23.45288789814412]:0.386267,ERR998699[&length_range={0.014979072475433952,3.272014025576958},height_95%_HPD={22.95205499999996,22.952054999999987},rate_95%_HPD={2.50849376460533E-4,2.792657600434428E-4},length_95%_HPD={0.19715718188864884,1.5074361055982806},rate=2.6496353617225374E-4,length=0.8172907117889451,rate_median=2.648970247752943E-4,length_median=0.7772731230875252,height_median=22.952054999999973,rate_range={2.3570588429703274E-4,2.995907747872008E-4},height_range={22.952054999999945,22.952055},height=22.95205500000154]:0.888742)[&length_range={0.07299001951831485,5.810706501209381},rate_95%_HPD={2.50849376460533E-4,2.792657600434428E-4},length_95%_HPD={0.41133033638135075,2.5962538959662567},length=1.4282972664422875,posterior=1.0,height_median=23.8407973922142,rate_range={2.3570588429703274E-4,2.995907747872008E-4},height_range={22.967034072475414,26.319335909379816},height_95%_HPD={23.197677844329608,24.621338013696846},rate=2.6496353617225374E-4,rate_median=2.648970247752943E-4,length_median=1.3396178161867276,height=23.88102171668455]:1.36250)[&length_range={2.4023216670343572E-4,5.313001761213165},rate_95%_HPD={2.5085553357540285E-4,2.792758428154293E-4},length_95%_HPD={0.04255654183225133,2.8287613368630815},length=1.2153474912432434,posterior=0.9951686530844243,height_median=25.2033022594358,rate_range={2.3570588429703274E-4,2.995907747872008E-4},height_range={23.96806512506359,28.849020327292724},height_95%_HPD={24.19984466731707,26.60435410733036},rate=2.649693640382857E-4,rate_median=2.6490326533414786E-4,length_median=1.032862896225339,height=25.301148434551212]:2.75395,ERR998658[&length_range={0.5484459828637682,8.334571105005828},height_95%_HPD={24.95205499999996,24.952054999999987},rate_95%_HPD={2.50849376460533E-4,2.792657600434428E-4},length_95%_HPD={2.0142346189681035,4.926172448637324},rate=2.6496353617225374E-4,length=3.44531264519163,rate_median=2.648970247752943E-4,length_median=3.427885800078723,height_median=24.952054999999973,rate_range={2.3570588429703274E-4,2.995907747872008E-4},height_range={24.952054999999945,24.952055},height=24.952055000001543]:3.00520)[&length_range={1.2202622372825545E-4,2.945861420147761},rate_95%_HPD={2.503520548295682E-4,2.792748035145576E-4},length_95%_HPD={1.2202622372825545E-4,0.9444302758594318},length=0.30864510140569945,posterior=0.0460931810511732,height_median=27.95725076252354,rate_range={2.4164826145611572E-4,2.899445972366855E-4},height_range={25.741101803049027,29.883760113539733},height_95%_HPD={26.505369209725,29.00306886306517},rate=2.648561115187527E-4,rate_median=2.6475250594446665E-4,length_median=0.19545454369670523,height=27.901599095980856]:0.337230)[&length_range={1.0340232574179709E-5,3.9706381331941323},rate_95%_HPD={2.505690794810335E-4,2.790396368018478E-4},length_95%_HPD={1.0340232574179709E-5,1.581569043886745},length=0.549960723124897,posterior=0.584077869944404,height_median=28.294480587984697,rate_range={2.3570588429703274E-4,2.995907747872008E-4},height_range={25.80883133801836,30.676977698817545},height_95%_HPD={27.127222377682205,29.564172300946954},rate=2.64908637282083E-4,rate_median=2.648430485109241E-4,length_median=0.3973831876568923,height=28.30525913048957]:0.532718,(ERR998678[&length_range={0.5380889632987866,7.9269294735870695},height_95%_HPD={23.95205499999996,23.952054999999987},rate_95%_HPD={2.50849376460533E-4,2.792657600434428E-4},length_95%_HPD={1.5453037631323454,5.658247724823088},rate=2.6496353617225374E-4,length=4.211889214759979,rate_median=2.648970247752943E-4,length_median=4.377878612606029,height_median=23.952054999999973,rate_range={2.3570588429703274E-4,2.995907747872008E-4},height_range={23.952054999999945,23.952055},height=23.95205500000154]:4.48430,ERR998679[&length_range={2.476536624219431,20.22545709958144},height_95%_HPD={23.95205499999996,23.952054999999987},rate_95%_HPD={2.50849376460533E-4,2.792657600434428E-4},length_95%_HPD={3.489999221590651,7.0070177109272045},rate=2.6496353617225374E-4,length=4.9235507608847415,rate_median=2.648970247752943E-4,length_median=4.596149329666531,height_median=23.952054999999973,rate_range={2.3570588429703274E-4,2.995907747872008E-4},height_range={23.952054999999945,23.952055},height=23.95205500000154]:4.48430)[&length_range={6.457644432238396E-4,2.3276470673820846},rate_95%_HPD={2.50849376460533E-4,2.792657600434428E-4},length_95%_HPD={0.02812116248743024,0.8042598276037829},length=0.36734529154187984,posterior=0.844935078775822,height_median=28.436353858941217,rate_range={2.3570588429703274E-4,2.995907747872008E-4},height_range={26.428591624219404,31.878984473587042},height_95%_HPD={27.55888286095926,29.545994242174125},rate=2.6494178778133776E-4,rate_median=2.648929414710152E-4,length_median=0.3227000487785716,height=28.495807638532465]:0.390845)[&length_range={6.009966146045542E-4,2.0502856441411126},rate_95%_HPD={2.5079258061111036E-4,2.7926200253190113E-4},length_95%_HPD={0.0038155350559989643,0.7870191287741832},length=0.32691597539660877,posterior=0.8242597559459316,height_median=28.82719870448596,rate_range={2.3570588429703274E-4,2.995907747872008E-4},height_range={27.237955433427373,32.15801855824453},height_95%_HPD={27.95845817487427,29.919390508585884},rate=2.6494014954227144E-4,rate_median=2.648811925546438E-4,length_median=0.2714815710096161,height=28.876990851842773]:0.590305)[&length_range={0.03732608566991047,4.444871047701948},rate_95%_HPD={2.508235943790524E-4,2.792626484743165E-4},length_95%_HPD={0.20498616455834195,2.141993629730358},length=1.1134800075670128,posterior=0.9852928115952326,height_median=29.41750400052342,rate_range={2.3570588429703274E-4,2.995907747872008E-4},height_range={27.90963898464113,35.41710920266809},height_95%_HPD={28.379385035506335,30.828449933546704},rate=2.649567656849525E-4,rate_median=2.648936521140322E-4,length_median=1.0414323532726435,height=29.516883471396977]:1.03455,ERR1880804[&length_range={2.2840872252168936,10.337686685494525},height_95%_HPD={25.95205499999996,25.952054999999987},rate_95%_HPD={2.50849376460533E-4,2.792657600434428E-4},length_95%_HPD={3.1720704159714543,6.247442357318867},rate=2.6496353617225374E-4,length=4.647287568536842,rate_median=2.648970247752943E-4,length_median=4.56506615324081,height_median=25.952054999999973,rate_range={2.3570588429703274E-4,2.995907747872008E-4},height_range={25.952054999999945,25.952055},height=25.952055000001543]:4.50000)[&length_range={2.2465792973491716E-5,2.921518780707334},rate_95%_HPD={2.5087317816399775E-4,2.7916658527855106E-4},length_95%_HPD={2.2465792973491716E-5,0.9080037047674381},length=0.29591633420981356,posterior=0.3273948027496048,height_median=30.45205448038051,rate_range={2.382189963163452E-4,2.995907747872008E-4},height_range={28.612741767906375,36.28974168549449},height_95%_HPD={29.25603544749646,31.959392964945547},rate=2.6502156064458474E-4,rate_median=2.65056960751663E-4,length_median=0.20106639693796957,height=30.525345159664344]:0.267569,ERR1880805[&length_range={2.2840872252168936,10.565991937983476},height_95%_HPD={25.95205499999996,25.952054999999987},rate_95%_HPD={2.50849376460533E-4,2.792657600434428E-4},length_95%_HPD={3.1993181895500555,6.3017996319307485},rate=2.6496353617225374E-4,length=4.67598699453548,rate_median=2.648970247752943E-4,length_median=4.589601388572856,height_median=25.952054999999973,rate_range={2.3570588429703274E-4,2.995907747872008E-4},height_range={25.952054999999945,25.952055},height=25.952055000001543]:4.76757)[&length_range={0.005628510764118744,4.409120091674403},rate_95%_HPD={2.508235943790524E-4,2.792626484743165E-4},length_95%_HPD={0.0747101653721991,1.9318913631806893},length=0.8855197916175014,posterior=0.9847954670598057,height_median=30.71962396551595,rate_range={2.3570588429703274E-4,2.995907747872008E-4},height_range={28.633475160505135,35.607320589268255},height_95%_HPD={29.457161207011723,32.3526454510945},rate=2.649561596919557E-4,rate_median=2.648936521140322E-4,length_median=0.7804937680324109,height=30.796094715682468]:0.851005)[&length_range={1.1065981487234922E-4,4.355924044305599},rate_95%_HPD={2.5085553357540285E-4,2.792748035145576E-4},length_95%_HPD={0.004958715601592445,1.654799673378733},length=0.6710621729885747,posterior=0.9678679905504538,height_median=31.57062908004861,rate_range={2.3570588429703274E-4,2.995907747872008E-4},height_range={29.113168750021963,36.2656055408807},height_95%_HPD={30.025744913647376,33.42569486247845},rate=2.6495580575539187E-4,rate_median=2.648955087536439E-4,length_median=0.5507255554667303,height=31.659377046334768]:0.582016,((ERR1880801[&length_range={3.6192404160409914,10.713704105673749},height_95%_HPD={21.95205499999996,21.952054999999987},rate_95%_HPD={2.50849376460533E-4,2.792657600434428E-4},length_95%_HPD={5.134465910492416,7.888757796635431},rate=2.6496353617225374E-4,length=6.456389729832083,rate_median=2.648970247752943E-4,length_median=6.406304190705246,height_median=21.952054999999973,rate_range={2.3570588429703274E-4,2.995907747872008E-4},height_range={21.952054999999945,21.952055},height=21.95205500000154]:6.40429,(((ERR1880766[&length_range={0.001367838620154771,3.7952134488196414},height_95%_HPD={20.95205499999996,20.952054999999987},rate_95%_HPD={2.50849376460533E-4,2.792657600434428E-4},length_95%_HPD={0.007146017935053095,1.751687676690402},rate=2.6496353617225374E-4,length=0.725207152908193,rate_median=2.648970247752943E-4,length_median=0.5981031945734827,height_median=20.952054999999973,rate_range={2.3570588429703274E-4,2.995907747872008E-4},height_range={20.952054999999945,20.952055},height=20.95205500000154]:0.529096,(SAMN40623175[&length_range={7.16720142811435,12.988460002971102},height_95%_HPD={11.498630000000034,11.498630000000063},rate_95%_HPD={2.50849376460533E-4,2.792657600434428E-4},length_95%_HPD={9.451265435644682,11.090705075339692},rate=2.6496353617225374E-4,length=9.853925668105491,rate_median=2.648970247752943E-4,length_median=9.740658080085144,height_median=11.498630000000048,rate_range={2.3570588429703274E-4,2.995907747872008E-4},height_range={11.49863000000002,11.498630000000077},height=11.498630000001244]:9.62459,ERR1880767[&length_range={2.698770040154841E-5,3.294775764507662},height_95%_HPD={20.95205499999996,20.952054999999987},rate_95%_HPD={2.50849376460533E-4,2.792657600434428E-4},length_95%_HPD={6.44527107986903E-5,1.2862446008922817},rate=2.6496353617225374E-4,length=0.4260170149356543,rate_median=2.648970247752943E-4,length_median=0.30069773301125124,height_median=20.952054999999973,rate_range={2.3570588429703274E-4,2.995907747872008E-4},height_range={20.952054999999945,20.952055},height=20.95205500000154]:0.171160)[&length_range={8.44156773283089E-5,3.313969198754208},rate_95%_HPD={2.5068555126234627E-4,2.792556941356518E-4},length_95%_HPD={8.44156773283089E-5,1.535268910445133},length=0.6105657876663348,posterior=0.5116964777349509,height_median=21.123215069299363,rate_range={2.3735560208229024E-4,2.995907747872008E-4},height_range={20.952081987700375,22.939947819287024},height_95%_HPD={20.95211945271078,21.644109673103394},rate=2.648541337158517E-4,rate_median=2.6477867613852203E-4,length_median=0.499702575247456,height=21.18959423662377]:0.357936)[&length_range={8.120219930773942E-5,3.2040421378865958},rate_95%_HPD={2.5079662697959104E-4,2.791646446101018E-4},length_95%_HPD={8.120219930773942E-5,1.6711975746499874},length=0.7494040446413588,posterior=0.4415176113252456,height_median=21.481151303928577,rate_range={2.3570588429703274E-4,2.995907747872008E-4},height_range={20.95976432768766,23.69931593964372},height_95%_HPD={21.019460300330895,22.16468744425442},rate=2.6467821704779935E-4,rate_median=2.645839103971855E-4,length_median=0.6724366646628219,height=21.537467753616216]:1.62792,((ERR1879386[&length_range={0.4018084930542223,5.216871178354264},height_95%_HPD={20.95205499999996,20.952054999999987},rate_95%_HPD={2.50849376460533E-4,2.792657600434428E-4},length_95%_HPD={1.0373817002771517,3.2409215326825773},rate=2.6496353617225374E-4,length=2.0989446310848114,rate_median=2.648970247752943E-4,length_median=2.0593723394383296,height_median=20.952054999999973,rate_range={2.3570588429703274E-4,2.995907747872008E-4},height_range={20.952054999999945,20.952055},height=20.95205500000154]:1.63702,((ERR976569[&length_range={1.3340383453908089E-5,2.288596235442018},height_95%_HPD={20.95205499999996,20.952054999999987},rate_95%_HPD={2.50849376460533E-4,2.792657600434428E-4},length_95%_HPD={1.3340383453908089E-5,0.8621693992192583},rate=2.6496353617225374E-4,length=0.3017039267120444,rate_median=2.648970247752943E-4,length_median=0.2222115031878822,height_median=20.952054999999973,rate_range={2.3570588429703274E-4,2.995907747872008E-4},height_range={20.952054999999945,20.952055},height=20.95205500000154]:0.214088,((ERR1877951[&length_range={0.21071117082025026,3.3544481847554763},height_95%_HPD={17.95205499999996,17.952054999999987},rate_95%_HPD={2.50849376460533E-4,2.792657600434428E-4},length_95%_HPD={0.7053372009054435,2.279574625692142},rate=2.6496353617225374E-4,length=1.4739536419987584,rate_median=2.648970247752943E-4,length_median=1.4574066031331014,height_median=17.952054999999973,rate_range={2.3570588429703274E-4,2.995907747872008E-4},height_range={17.952054999999945,17.952055},height=17.952055000001536]:1.47833,((((ERR164765[&length_range={0.5346759800066856,2.9978881443605516},height_95%_HPD={15.952054999999959,15.952054999999987},rate_95%_HPD={2.50849376460533E-4,2.792657600434428E-4},length_95%_HPD={1.1211171930714094,2.2082388573826},rate=2.6496353617225374E-4,length=1.663535679383396,rate_median=2.648970247752943E-4,length_median=1.6531497912543003,height_median=15.952054999999973,rate_range={2.3570588429703274E-4,2.995907747872008E-4},height_range={15.952054999999945,15.952055000000001},height=15.95205500000153]:1.76118,((ERR164768[&length_range={0.5198543689484652,3.6720409484874423},height_95%_HPD={14.952054999999959,14.952054999999987},rate_95%_HPD={2.50849376460533E-4,2.792657600434428E-4},length_95%_HPD={1.600452709955448,3.0716152311708704},rate=2.6496353617225374E-4,length=2.355187433640099,rate_median=2.648970247752943E-4,length_median=2.3706036963850075,height_median=14.952054999999973,rate_range={2.3570588429703274E-4,2.995907747872008E-4},height_range={14.952054999999945,14.952055000000001},height=14.952055000001529]:2.45994,(ERR164766[&length_range={0.22221108368955456,2.942560270962918},height_95%_HPD={15.952054999999959,15.952054999999987},rate_95%_HPD={2.50849376460533E-4,2.792657600434428E-4},length_95%_HPD={0.7557328440223436,2.05750478263478},rate=2.6496353617225374E-4,length=1.401269762608249,rate_median=2.648970247752943E-4,length_median=1.400380078460433,height_median=15.952054999999973,rate_range={2.3570588429703274E-4,2.995907747872008E-4},height_range={15.952054999999945,15.952055000000001},height=15.95205500000153]:1.30474,((ERR164776[&length_range={0.00586762320662082,2.323749890653122},height_95%_HPD={14.952054999999959,14.952054999999987},rate_95%_HPD={2.50849376460533E-4,2.792657600434428E-4},length_95%_HPD={0.07744806937536097,1.215465025587676},rate=2.6496353617225374E-4,length=0.5924349860506088,rate_median=2.648970247752943E-4,length_median=0.5419345243933211,height_median=14.952054999999973,rate_range={2.3570588429703274E-4,2.995907747872008E-4},height_range={14.952054999999945,14.952055000000001},height=14.952055000001529]:0.541935,SRR227307[&length_range={0.00586762320662082,2.323749890653122},height_95%_HPD={14.952054999999959,14.952054999999987},rate_95%_HPD={2.50849376460533E-4,2.792657600434428E-4},length_95%_HPD={0.07744806937536097,1.215465025587676},rate=2.6496353617225374E-4,length=0.5924349860506088,rate_median=2.648970247752943E-4,length_median=0.5419345243933211,height_median=14.952054999999973,rate_range={2.3570588429703274E-4,2.995907747872008E-4},height_range={14.952054999999945,14.952055000000001},height=14.952055000001529]:0.541935)[&length_range={0.11773518648239367,3.3208328431593213},rate_95%_HPD={2.50849376460533E-4,2.792657600434428E-4},length_95%_HPD={0.7029633001923568,2.5058661803503206},length=1.6316021868343553,posterior=1.0,height_median=15.493989524393292,rate_range={2.3570588429703274E-4,2.995907747872008E-4},height_range={14.957922623206596,17.275804890653102},height_95%_HPD={15.029503069375334,16.167520025587642},rate=2.6496353617225374E-4,rate_median=2.648970247752943E-4,length_median=1.6458922119613053,height=15.54448998605061]:1.42386,SRR227309[&length_range={0.44279242818891085,3.8207934850542387},height_95%_HPD={14.952054999999959,14.952054999999987},rate_95%_HPD={2.50849376460533E-4,2.792657600434428E-4},length_95%_HPD={1.3331600936326176,2.940307800539202},rate=2.6496353617225374E-4,length=2.1542092361535494,rate_median=2.648970247752943E-4,length_median=2.176597911593287,height_median=14.952054999999973,rate_range={2.3570588429703274E-4,2.995907747872008E-4},height_range={14.952054999999945,14.952055000000001},height=14.952055000001529]:1.96580)[&length_range={1.4736293984185522E-5,2.3615413922625557},rate_95%_HPD={2.5082253720428723E-4,2.792822354546938E-4},length_95%_HPD={1.4736293984185522E-5,1.1793671122736953},length=0.45872838794466153,posterior=0.335760848327679,height_median=16.917851794547133,rate_range={2.394614838222203E-4,2.995907747872008E-4},height_range={15.39484742818889,18.238554175147346},height_95%_HPD={16.061811903458054,17.63745074002802},rate=2.6504281607640854E-4,rate_median=2.649635645556538E-4,length_median=0.3731906697126952,height=16.8911228739781]:0.338945)[&length_range={6.816668400233539E-5,1.7066736019942965},rate_95%_HPD={2.5141471623589453E-4,2.7998906398149265E-4},length_95%_HPD={6.816668400233539E-5,0.7381298850964946},length=0.2744272853452049,posterior=0.166894616245404,height_median=17.256796696204432,rate_range={2.394614838222203E-4,2.9462846093018417E-4},height_range={16.286999608260974,18.48478184584325},height_95%_HPD={16.711700973345746,17.845384795945957},rate=2.6497722807103207E-4,rate_median=2.649346772027102E-4,length_median=0.213077386057142,height=17.264505602587217]:0.155199)[&length_range={7.013124944776905E-5,1.4687336399857678},rate_95%_HPD={2.50956171895171E-4,2.7939264755377866E-4},length_95%_HPD={7.013124944776905E-5,0.6509720950320954},length=0.240377890230637,posterior=0.25366347537256434,height_median=17.411996039992136,rate_range={2.3832954844828368E-4,2.995907747872008E-4},height_range={16.485303370766868,18.525269765660628},height_95%_HPD={16.894781008398102,17.9762927839135},rate=2.650811959832313E-4,rate_median=2.650577780978524E-4,length_median=0.18572690138478265,height=17.419480283323026]:0.181224,ERR044795[&length_range={0.5127451519952118,3.1083453733305504},height_95%_HPD={15.952054999999959,15.952054999999987},rate_95%_HPD={2.50849376460533E-4,2.792657600434428E-4},length_95%_HPD={1.0391208412608641,2.175812094930098},rate=2.6496353617225374E-4,length=1.5897228683129956,rate_median=2.648970247752943E-4,length_median=1.5805102441999175,height_median=15.952054999999973,rate_range={2.3570588429703274E-4,2.995907747872008E-4},height_range={15.952054999999945,15.952055000000001},height=15.95205500000153]:1.64117)[&length_range={7.563055056891699E-6,1.1569822458299726},rate_95%_HPD={2.5072226456508196E-4,2.7914533683710667E-4},length_95%_HPD={7.563055056891699E-6,0.4191855726181295},length=0.14438271755998203,posterior=0.29451677649691826,height_median=17.593220278862294,rate_range={2.382189963163452E-4,2.995907747872008E-4},height_range={16.64716448548015,18.74930477241429},height_95%_HPD={17.105813224908115,18.116635010794298},rate=2.650188976962961E-4,rate_median=2.649572395570914E-4,length_median=0.10547620624963017,height=17.6041383907693]:0.120015)[&length_range={0.006269166406021043,1.3864618719313562},rate_95%_HPD={2.50849376460533E-4,2.792657600434428E-4},length_95%_HPD={0.06841266568579485,0.6863704480593533},length=0.3529145892777561,posterior=1.0,height_median=17.713235157887265,rate_range={2.3570588429703274E-4,2.995907747872008E-4},height_range={16.853895034555816,19.060400373330523},height_95%_HPD={17.220693932174722,18.237307232425792},rate=2.6496353617225374E-4,rate_median=2.648970247752943E-4,length_median=0.3266887699462835,height=17.725051552728463]:0.349894,ERR164773[&length_range={2.138309684612665,4.733908828540429},height_95%_HPD={14.952054999999959,14.952054999999987},rate_95%_HPD={2.50849376460533E-4,2.792657600434428E-4},length_95%_HPD={2.5675595825514357,3.7261122502158024},rate=2.6496353617225374E-4,length=3.1259111420063452,rate_median=2.648970247752943E-4,length_median=3.111074116740454,height_median=14.952054999999973,rate_range={2.3570588429703274E-4,2.995907747872008E-4},height_range={14.952054999999945,14.952055000000001},height=14.952055000001529]:3.11107)[&length_range={0.015481142662263636,1.932648348744383},rate_95%_HPD={2.50849376460533E-4,2.792657600434428E-4},length_95%_HPD={0.08916325139054493,0.8514418849265546},length=0.43858480553592194,posterior=1.0,height_median=18.063129116740427,rate_range={2.3570588429703274E-4,2.995907747872008E-4},height_range={17.090364684612652,19.6859638285404},height_95%_HPD={17.51961458255141,18.678167250215775},rate=2.6496353617225374E-4,rate_median=2.648970247752943E-4,length_median=0.4088075436868941,height=18.077966142006225]:0.440721,ERR1878093[&length_range={1.2670246293226022,4.171756216249204},height_95%_HPD={15.952054999999959,15.952054999999987},rate_95%_HPD={2.50849376460533E-4,2.792657600434428E-4},length_95%_HPD={1.9234233286070541,3.222065372666492},rate=2.6496353617225374E-4,length=2.5644959475422215,rate_median=2.648970247752943E-4,length_median=2.5517954627837085,height_median=15.952054999999973,rate_range={2.3570588429703274E-4,2.995907747872008E-4},height_range={15.952054999999945,15.952055000000001},height=15.95205500000153]:2.55180)[&length_range={0.02386668312389162,2.090329010028306},rate_95%_HPD={2.50849376460533E-4,2.792657600434428E-4},length_95%_HPD={0.10583346766339119,0.996873969588222},length=0.5265026241104717,posterior=1.0,height_median=18.50385046278368,rate_range={2.3570588429703274E-4,2.995907747872008E-4},height_range={17.219079629322568,20.123811216249177},height_95%_HPD={17.875478328607027,19.174120372666465},rate=2.6496353617225374E-4,rate_median=2.648970247752943E-4,length_median=0.4939823218389492,height=18.516550947542314]:0.563694,(((((((ERR572514[&length_range={0.7281574002453333,4.898132273346773},height_95%_HPD={9.952054999999959,9.952054999999987},rate_95%_HPD={2.50849376460533E-4,2.792657600434428E-4},length_95%_HPD={1.3815914099350977,3.3302688587790517},rate=2.6496353617225374E-4,length=2.3485764942304153,rate_median=2.648970247752943E-4,length_median=2.3201168221617188,height_median=9.952054999999973,rate_range={2.3570588429703274E-4,2.995907747872008E-4},height_range={9.952054999999941,9.952055000000005},height=9.952055000001513]:2.32012,(ERR386698[&length_range={0.006994772624565826,2.5011521746992464},height_95%_HPD={9.952054999999959,9.952054999999987},rate_95%_HPD={2.50849376460533E-4,2.792657600434428E-4},length_95%_HPD={0.07130735842422276,1.1549980378626206},rate=2.6496353617225374E-4,length=0.57067543035004,rate_median=2.648970247752943E-4,length_median=0.5255578447920346,height_median=9.952054999999973,rate_range={2.3570588429703274E-4,2.995907747872008E-4},height_range={9.952054999999941,9.952055000000009},height=9.952055000001513]:0.526657,((((((SAMN08744327[&length_range={0.21596076130190678,2.5298180930107375},height_95%_HPD={5.123287999999988,5.1232880000000165},rate_95%_HPD={2.50849376460533E-4,2.792657600434428E-4},length_95%_HPD={0.5491075881460308,1.6116273158865786},rate=2.6496353617225374E-4,length=1.0550393555817812,rate_median=2.648970247752943E-4,length_median=1.0375581635887166,height_median=5.123288000000002,rate_range={2.3570588429703274E-4,2.995907747872008E-4},height_range={5.123287999999967,5.123288000000041},height=5.12328800000217]:1.04877,SAMN08744328[&length_range={0.2596776191621091,3.029473644440202},height_95%_HPD={5.205480000000065,5.205480000000094},rate_95%_HPD={2.50849376460533E-4,2.792657600434428E-4},length_95%_HPD={0.5683466594794471,2.052469880930201},rate=2.6496353617225374E-4,length=1.2568516255276359,rate_median=2.648970247752943E-4,length_median=1.2148636180664498,height_median=5.20548000000008,rate_range={2.3570588429703274E-4,2.995907747872008E-4},height_range={5.205480000000044,5.205480000000119},height=5.205480000002939]:0.966575)[&length_range={7.370404140454312E-4,1.100579369928198},rate_95%_HPD={2.5021454212790465E-4,2.785450543677594E-4},length_95%_HPD={0.00172034267996235,0.464166878565865},length=0.2007085014021738,posterior=0.5116609531252775,height_median=6.172054650895955,rate_range={2.3570588429703274E-4,2.995907747872008E-4},height_range={5.465157619162188,7.413505941005766},height_95%_HPD={5.709639426989476,6.666285034985091},rate=2.6471146289443583E-4,rate_median=2.6459140690962785E-4,length_median=0.17178134448111004,height=6.189397943023346]:0.368017,(SAMN08744329[&length_range={0.2470089875680328,3.6853210095699342},height_95%_HPD={3.7863019999999636,3.786301999999992},rate_95%_HPD={2.50849376460533E-4,2.792657600434428E-4},length_95%_HPD={0.7609001742686594,2.7394417423935407},rate=2.6496353617225374E-4,length=1.750221616712725,rate_median=2.648970247752943E-4,length_median=1.752446606867636,height_median=3.786301999999978,rate_range={2.3570588429703274E-4,2.995907747872008E-4},height_range={3.786301999999946,3.7863020000000205},height=3.7863019999953766]:1.65908,SAMN08744326[&length_range={0.07714598756795521,3.44023967597031},height_95%_HPD={3.9561650000000412,3.9561650000000697},rate_95%_HPD={2.50849376460533E-4,2.792657600434428E-4},length_95%_HPD={0.5989016016816846,2.5709118089720215},rate=2.6496353617225374E-4,length=1.5769420604833448,rate_median=2.648970247752943E-4,length_median=1.5819079071089615,height_median=3.9561650000000554,rate_range={2.3570588429703274E-4,2.995907747872008E-4},height_range={3.9561650000000235,3.9561650000000945},height=3.956165000003573]:1.48921)[&length_range={1.2232845500115275E-5,3.031664054183822},rate_95%_HPD={2.5085553357540285E-4,2.7926166108138223E-4},length_95%_HPD={1.2232845500115275E-5,1.745155529842405},length=0.8527387644349703,posterior=0.8841364855503651,height_median=5.445379022949876,rate_range={2.3570588429703274E-4,2.995907747872008E-4},height_range={4.033310987568022,7.176909794821938},height_95%_HPD={4.523358883930534,6.381137469917601},rate=2.649951458476607E-4,rate_median=2.649197541243119E-4,length_median=0.8142144681288208,height=5.447498310301593]:1.09469)[&length_range={0.013396789369583217,1.9585861923526737},rate_95%_HPD={2.50849376460533E-4,2.792657600434428E-4},length_95%_HPD={0.08412531374939558,0.9368733962437021},length=0.47170898337260114,posterior=0.9997158031226132,height_median=6.5400714932702115,rate_range={2.3570588429703274E-4,2.995907747872008E-4},height_range={5.580993941409005,8.234953644440289},height_95%_HPD={5.940743631924143,7.258224341373811},rate=2.6496276529807544E-4,rate_median=2.64896518141023E-4,length_median=0.43223794934342763,height=6.569754362309592]:0.252428,(((ERR2265654[&length_range={4.132343982554687E-7,2.981870229873296},height_95%_HPD={3.952054999999959,3.952054999999987},rate_95%_HPD={2.50849376460533E-4,2.792657600434428E-4},length_95%_HPD={4.132343982554687E-7,1.0173379171597272},rate=2.6496353617225374E-4,length=0.3366177000500817,rate_median=2.648970247752943E-4,length_median=0.23473771881398164,height_median=3.952054999999973,rate_range={2.3570588429703274E-4,2.995907747872008E-4},height_range={3.9520549999999375,3.9520550000000156},height=3.9520550000014345]:0.169767,ERR2265653[&length_range={4.132343982554687E-7,2.836574966346869},height_95%_HPD={3.952054999999959,3.952054999999987},rate_95%_HPD={2.50849376460533E-4,2.792657600434428E-4},length_95%_HPD={4.132343982554687E-7,1.0060917844862214},rate=2.6496353617225374E-4,length=0.33555857217492385,rate_median=2.648970247752943E-4,length_median=0.23584937688094243,height_median=3.952054999999973,rate_range={2.3570588429703274E-4,2.995907747872008E-4},height_range={3.9520549999999375,3.9520550000000156},height=3.9520550000014345]:0.169767)[&length_range={9.92134314881099E-6,3.3075340144461505},rate_95%_HPD={2.504428486775674E-4,2.789501106182417E-4},length_95%_HPD={9.92134314881099E-6,1.4291586361585136},length=0.6340331972908801,posterior=0.6428000497344536,height_median=4.121821889988087,rate_range={2.382189963163452E-4,2.9349850277514346E-4},height_range={3.9520554132343797,6.103097179493272},height_95%_HPD={3.9520554132343797,4.672015336545389},rate=2.648646442422395E-4,rate_median=2.647976592512663E-4,length_median=0.5660969481327687,height=4.193941451471221]:0.483705,(ERR2265668[&length_range={0.16526767623205663,3.4428202844971727},height_95%_HPD={2.952054999999959,2.952054999999987},rate_95%_HPD={2.50849376460533E-4,2.792657600434428E-4},length_95%_HPD={0.4500570070652641,1.7825503781632532},rate=2.6496353617225374E-4,length=1.0590724573641253,rate_median=2.648970247752943E-4,length_median=1.0043645483651313,height_median=2.952054999999973,rate_range={2.3570588429703274E-4,2.995907747872008E-4},height_range={2.9520549999999375,2.9520550000000156},height=2.952055000001391]:1.00451,((((ERR2265669[&length_range={4.137102118217939E-6,2.3169362476357165},height_95%_HPD={1.9520549999999588,1.9520549999999872},rate_95%_HPD={2.50849376460533E-4,2.792657600434428E-4},length_95%_HPD={4.137102118217939E-6,0.9306660297274645},rate=2.6496353617225374E-4,length=0.3282551842612799,rate_median=2.648970247752943E-4,length_median=0.24267850823120618,height_median=1.952054999999973,rate_range={2.3570588429703274E-4,2.995907747872008E-4},height_range={1.9520549999999375,1.9520550000000156},height=1.9520550000013015]:0.155110,ERR2265670[&length_range={4.137102118217939E-6,2.138401463576006},height_95%_HPD={1.9520549999999588,1.9520549999999872},rate_95%_HPD={2.50849376460533E-4,2.792657600434428E-4},length_95%_HPD={4.137102118217939E-6,0.9369754938174824},rate=2.6496353617225374E-4,length=0.3285627109135102,rate_median=2.648970247752943E-4,length_median=0.24259278867315892,height_median=1.952054999999973,rate_range={2.3570588429703274E-4,2.995907747872008E-4},height_range={1.9520549999999304,1.9520550000000156},height=1.9520550000013017]:0.155110)[&length_range={1.45504844435429E-5,2.480094200467417},rate_95%_HPD={2.5081877180620644E-4,2.792541621242546E-4},length_95%_HPD={2.2642442930020934E-4,1.1759088781746905},length=0.4922076143393183,posterior=0.5866711664505586,height_median=2.1071652776130563,rate_range={2.3570588429703274E-4,2.9462846093018417E-4},height_range={1.9520591371020757,3.4747540107252703},height_95%_HPD={1.9520591371020757,2.5600888106746424},rate=2.6497115336909566E-4,rate_median=2.6490996991576074E-4,length_median=0.4221980371487364,height=2.1633965559180157]:0.376485,ERR2265671[&length_range={1.3458006103106435E-4,3.0252595171747547},height_95%_HPD={1.9520549999999588,1.9520549999999872},rate_95%_HPD={2.50849376460533E-4,2.792657600434428E-4},length_95%_HPD={0.019370061635803237,1.3186312046727675},rate=2.6496353617225374E-4,length=0.5645390369180565,rate_median=2.648970247752943E-4,length_median=0.4816142732494204,height_median=1.952054999999973,rate_range={2.3570588429703274E-4,2.995907747872008E-4},height_range={1.9520549999999304,1.9520550000000085},height=1.9520550000013015]:0.531596)[&length_range={1.3570560605913329E-5,2.563039269832427},rate_95%_HPD={2.5090168254422593E-4,2.7941123740855996E-4},length_95%_HPD={1.3570560605913329E-5,1.337796350820029},length=0.6918930912451865,posterior=0.7598003516936358,height_median=2.4836506168543124,rate_range={2.3570588429703274E-4,2.995907747872008E-4},height_range={1.9701074988931744,3.9989219426995533},height_95%_HPD={2.0353571673431077,3.0964076638886127},rate=2.64991108578139E-4,rate_median=2.649207594479868E-4,length_median=0.6768322429637357,height=2.5220400347242795]:0.839197,ERR2265667[&length_range={0.0044748068939703955,2.1296003682074582},height_95%_HPD={2.952054999999959,2.952054999999987},rate_95%_HPD={2.50849376460533E-4,2.792657600434428E-4},length_95%_HPD={0.06819827360319097,0.9378476115003251},rate=2.6496353617225374E-4,length=0.4730966157914095,rate_median=2.648970247752943E-4,length_median=0.43903299987628186,height_median=2.952054999999973,rate_range={2.3570588429703274E-4,2.995907747872008E-4},height_range={2.9520549999999375,2.9520550000000156},height=2.9520550000013905]:0.370793)[&length_range={1.17969653241623E-5,1.5755874562998562},rate_95%_HPD={2.5096417766584325E-4,2.7916658527855106E-4},length_95%_HPD={1.17969653241623E-5,0.5969902982457453},length=0.21518059735472245,posterior=0.19350254889074406,height_median=3.3228477523550364,rate_range={2.3570588429703274E-4,2.995907747872008E-4},height_range={2.9626158912286122,4.686793020099685},height_95%_HPD={3.0206894643925217,3.755459172152321},rate=2.6472210074776024E-4,rate_median=2.6465684783157236E-4,length_median=0.1598314173352957,height=3.3532516512420716]:0.143292,(ERR2265672[&length_range={7.196716862889474E-6,1.2641855755144977},height_95%_HPD={1.9520549999999588,1.9520549999999872},rate_95%_HPD={2.50849376460533E-4,2.792657600434428E-4},length_95%_HPD={7.196716862889474E-6,0.39135880802676093},rate=2.6496353617225374E-4,length=0.13137728001222368,rate_median=2.648970247752943E-4,length_median=0.09192340873549343,height_median=1.952054999999973,rate_range={2.3570588429703274E-4,2.995907747872008E-4},height_range={1.9520549999999304,1.9520550000000085},height=1.9520550000013015]:0.0919234,ERR2265673[&length_range={7.196716862889474E-6,1.2641855755144977},height_95%_HPD={1.9520549999999588,1.9520549999999872},rate_95%_HPD={2.50849376460533E-4,2.792657600434428E-4},length_95%_HPD={7.196716862889474E-6,0.39135880802676093},rate=2.6496353617225374E-4,length=0.13137728001222368,rate_median=2.648970247752943E-4,length_median=0.09192340873549343,height_median=1.952054999999973,rate_range={2.3570588429703274E-4,2.995907747872008E-4},height_range={1.9520549999999304,1.9520550000000085},height=1.9520550000013015]:0.0919234)[&length_range={0.06515640965447522,3.0094607350507303},rate_95%_HPD={2.50849376460533E-4,2.792657600434428E-4},length_95%_HPD={0.34877279826164354,1.7635054496955442},length=1.0745755851498513,posterior=1.0,height_median=2.0439784087354838,rate_range={2.3570588429703274E-4,2.995907747872008E-4},height_range={1.9520621967168381,3.2162405755144583},height_95%_HPD={1.9520621967168381,2.3434138080267317},rate=2.6496353617225374E-4,rate_median=2.648970247752943E-4,length_median=1.0728068005986007,height=2.0834322800122047]:1.42216)[&length_range={3.0974344300860324E-4,2.925649933835544},rate_95%_HPD={2.50849376460533E-4,2.792657600434428E-4},length_95%_HPD={0.02188719949744966,1.1179385379956277},length=0.5148897085140285,posterior=0.9987921632711061,height_median=3.466140095387587,rate_range={2.3570588429703274E-4,2.995907747872008E-4},height_range={2.9679379937317982,5.081655368207407},height_95%_HPD={3.0488113712075133,3.973944619960605},rate=2.649651153914273E-4,rate_median=2.648978595723875E-4,length_median=0.4599714428290249,height=3.4965510048797395]:0.490424)[&length_range={0.0027211658708852227,3.4081930437604284},rate_95%_HPD={2.50849376460533E-4,2.792657600434428E-4},length_95%_HPD={0.02965225817781114,1.4488435282900585},length=0.637185618513237,posterior=0.9995026554645731,height_median=3.9565636446931407,rate_range={2.3570588429703274E-4,2.995907747872008E-4},height_range={3.120801176540617,6.3948752844971395},height_95%_HPD={3.403419126255546,4.733698706910314},rate=2.6496519082312063E-4,rate_median=2.648975801769311E-4,length_median=0.5512384728478059,height=4.0111022712750986]:0.648963)[&length_range={4.9120382182188393E-5,3.328129837071253},rate_95%_HPD={2.5093991074716404E-4,2.7940547413437053E-4},length_95%_HPD={4.9120382182188393E-5,1.6838573573889075},length=0.8148278649057473,posterior=0.8410628963214267,height_median=4.605526401759086,rate_range={2.3570588429703274E-4,2.995907747872008E-4},height_range={3.955347665870921,6.6829645344941255},height_95%_HPD={4.000933241087306,5.286862389593221},rate=2.6507879185632365E-4,rate_median=2.650224014987281E-4,length_median=0.7727535685495299,height=4.636420199592738]:0.755840,ERR2265648[&length_range={0.0011512072842521093,2.667015603391487},height_95%_HPD={4.952054999999959,4.952054999999987},rate_95%_HPD={2.50849376460533E-4,2.792657600434428E-4},length_95%_HPD={0.007768212956963616,1.2465430414522425},rate=2.6496353617225374E-4,length=0.4693929758455721,rate_median=2.648970247752943E-4,length_median=0.36683021269902394,height_median=4.952054999999973,rate_range={2.3570588429703274E-4,2.995907747872008E-4},height_range={4.9520549999999375,4.952055000000016},height=4.95205500000146]:0.409312)[&length_range={2.597725417725627E-4,3.29804026968183},rate_95%_HPD={2.508812932391218E-4,2.792758428154293E-4},length_95%_HPD={0.12011817446175943,1.9614414889795029},length=1.0467858010084192,posterior=0.9895557647560348,height_median=5.3613665060119615,rate_range={2.3570588429703274E-4,2.995907747872008E-4},height_range={4.9532062072842145,7.401321046313782},height_95%_HPD={4.962437960243868,6.21060834589931},rate=2.649716531034553E-4,rate_median=2.6490484946957833E-4,length_median=1.0234686253171912,height=5.454282543777825]:1.43113)[&length_range={2.9030399980456423E-4,1.9052315329284921},rate_95%_HPD={2.5048245289260895E-4,2.788345163923801E-4},length_95%_HPD={0.030860172000761743,0.8003214458699803},length=0.37519813878920916,posterior=0.538357697294801,height_median=6.792499231856404,rate_range={2.3570588429703274E-4,2.995907747872008E-4},height_range={5.820671529001409,8.18946219732359},height_95%_HPD={6.209502420526597,7.417772416890777},rate=2.647247825539705E-4,rate_median=2.646060109666471E-4,length_median=0.33824862045688686,height=6.810767114564744]:0.443913,((ERR2265591[&length_range={1.5678052233347728E-5,3.0108664082563816},height_95%_HPD={4.952054999999959,4.952054999999987},rate_95%_HPD={2.50849376460533E-4,2.792657600434428E-4},length_95%_HPD={1.5678052233347728E-5,1.022869128110905},rate=2.6496353617225374E-4,length=0.3696695315742084,rate_median=2.648970247752943E-4,length_median=0.2801908368909123,height_median=4.952054999999973,rate_range={2.3570588429703274E-4,2.995907747872008E-4},height_range={4.952054999999941,4.952055000000012},height=4.95205500000146]:0.172393,ERR2265647[&length_range={1.5678052233347728E-5,2.7528414020840986},height_95%_HPD={4.952054999999959,4.952054999999987},rate_95%_HPD={2.50849376460533E-4,2.792657600434428E-4},length_95%_HPD={1.5678052233347728E-5,1.0270879243527018},rate=2.6496353617225374E-4,length=0.37041856090585207,rate_median=2.648970247752943E-4,length_median=0.28057310288655923,height_median=4.952054999999973,rate_range={2.3570588429703274E-4,2.995907747872008E-4},height_range={4.952054999999941,4.952055000000012},height=4.95205500000146]:0.172393)[&length_range={6.59961507576412E-6,3.3959069217545084},rate_95%_HPD={2.5085564769521324E-4,2.792359978425849E-4},length_95%_HPD={6.59961507576412E-6,1.3658328917793252},length=0.584487251303533,posterior=0.6415566883958862,height_median=5.124448455556518,rate_range={2.3735560208229024E-4,2.9206699226891266E-4},height_range={4.952070678052209,7.0484232642325395},height_95%_HPD={4.952070678052209,5.5980407928355085},rate=2.6499890471257294E-4,rate_median=2.6493424174189607E-4,length_median=0.5068602853728983,height=5.182319594063612]:0.916378,(ERR2265646[&length_range={0.00975693552720891,3.3823829265648424},height_95%_HPD={4.952054999999959,4.952054999999987},rate_95%_HPD={2.50849376460533E-4,2.792657600434428E-4},length_95%_HPD={0.09878910707120792,1.9206530801526043},rate=2.6496353617225374E-4,length=0.9075094451775099,rate_median=2.648970247752943E-4,length_median=0.8148808546165291,height_median=4.952054999999973,rate_range={2.3570588429703274E-4,2.995907747872008E-4},height_range={4.952054999999941,4.952055000000012},height=4.95205500000146]:0.763110,ERR2265645[&length_range={0.021828368962422573,3.2498252082380894},height_95%_HPD={4.952054999999959,4.952054999999987},rate_95%_HPD={2.50849376460533E-4,2.792657600434428E-4},length_95%_HPD={0.10509633533271678,1.9264578223023436},rate=2.6496353617225374E-4,length=0.9070008578670115,rate_median=2.648970247752943E-4,length_median=0.8152532102603374,height_median=4.952054999999973,rate_range={2.3570588429703274E-4,2.995907747872008E-4},height_range={4.952054999999941,4.952055000000012},height=4.95205500000146]:0.763110)[&length_range={1.3598278043236434E-4,2.0589501547928526},rate_95%_HPD={2.5072153579377087E-4,2.79225650874712E-4},length_95%_HPD={1.3598278043236434E-4,0.9124019729869302},length=0.31213440462824643,posterior=0.12653865965647704,height_median=5.715165032986361,rate_range={2.407610341403917E-4,2.9206699226891266E-4},height_range={5.013985255507162,7.583804430522232},height_95%_HPD={5.1488881672786775,6.509955604038723},rate=2.648913435012443E-4,rate_median=2.647466043620001E-4,length_median=0.21843095867981566,height=5.769393488599631]:0.325661)[&length_range={7.105073888791225E-5,3.0490395861841755},rate_95%_HPD={2.5047734604564714E-4,2.788517083490489E-4},length_95%_HPD={7.105073888791225E-5,1.8822555422020608},length=0.9349621967546617,posterior=0.6778095525675412,height_median=6.040826060925394,rate_range={2.3570588429703274E-4,2.995907747872008E-4},height_range={5.058388308323337,7.8989980975846805},height_95%_HPD={5.315191248218969,6.940967814269836},rate=2.648463615491267E-4,rate_median=2.6474537339444507E-4,length_median=0.9080678222274465,height=6.091631323841001]:1.19559)[&length_range={0.9313321096748179,4.267082367760328},rate_95%_HPD={2.50849376460533E-4,2.792657600434428E-4},length_95%_HPD={1.7187819167787897,3.2758017305920015},length=2.48622659586528,posterior=1.0,height_median=7.23641270186695,rate_range={2.3570588429703274E-4,2.995907747872008E-4},height_range={6.002355999983507,9.009707707484193},height_95%_HPD={6.562529685984941,7.964366693196606},rate=2.6496353617225374E-4,rate_median=2.648970247752943E-4,length_median=2.4889477698575,height=7.253802683738418]:2.48719,(((ERR572781[&length_range={0.0025569398742817384,1.7871247896727152},height_95%_HPD={7.952054999999959,7.952054999999987},rate_95%_HPD={2.50849376460533E-4,2.792657600434428E-4},length_95%_HPD={0.06167862229908572,0.992220672078469},rate=2.6496353617225374E-4,length=0.512142217562574,rate_median=2.648970247752943E-4,length_median=0.4905944629113961,height_median=7.952054999999973,rate_range={2.3570588429703274E-4,2.995907747872008E-4},height_range={7.9520549999999375,7.9520550000000085},height=7.9520550000015]:0.533418,(ERR1878602[&length_range={1.8483499495403066E-6,1.2265942403576542},height_95%_HPD={7.952054999999959,7.952054999999987},rate_95%_HPD={2.50849376460533E-4,2.792657600434428E-4},length_95%_HPD={1.8483499495403066E-6,0.34926558283564013},rate=2.6496353617225374E-4,length=0.12007902226095431,rate_median=2.648970247752943E-4,length_median=0.08664077989834595,height_median=7.952054999999973,rate_range={2.3570588429703274E-4,2.995907747872008E-4},height_range={7.9520549999999375,7.9520550000000085},height=7.9520550000015]:0.0866408,ERR1878603[&length_range={1.8483499495403066E-6,1.2265942403576542},height_95%_HPD={7.952054999999959,7.952054999999987},rate_95%_HPD={2.50849376460533E-4,2.792657600434428E-4},length_95%_HPD={1.8483499495403066E-6,0.34926558283564013},rate=2.6496353617225374E-4,length=0.12007902226095431,rate_median=2.648970247752943E-4,length_median=0.08664077989834595,height_median=7.952054999999973,rate_range={2.3570588429703274E-4,2.995907747872008E-4},height_range={7.9520549999999375,7.9520550000000085},height=7.9520550000015]:0.0866408)[&length_range={0.006831007694502844,1.7498318585842174},rate_95%_HPD={2.50849376460533E-4,2.792657600434428E-4},length_95%_HPD={0.1136969005493782,0.9973846783777471},length=0.5362467114259483,posterior=1.0,height_median=8.038695779898319,rate_range={2.3570588429703274E-4,2.995907747872008E-4},height_range={7.952056848349933,9.178649240357625},height_95%_HPD={7.952056848349933,8.301320582835615},rate=2.6496353617225374E-4,rate_median=2.648970247752943E-4,length_median=0.5144555769915016,height=8.072134022260952]:0.446777)[&length_range={6.01227652694547E-5,1.1375382357435448},rate_95%_HPD={2.5109426209114533E-4,2.7993668207381594E-4},length_95%_HPD={6.01227652694547E-5,0.47340145966946245},length=0.16787239060145373,posterior=0.10174248210447788,height_median=8.4854725723998,rate_range={2.4066256564088742E-4,2.9462846093018417E-4},height_range={8.016590508211387,9.338335217625904},height_95%_HPD={8.129385447012893,8.899229965312834},rate=2.6487370481338484E-4,rate_median=2.647319563864907E-4,length_median=0.12656806237342977,height=8.500112797277518]:0.360900,((ERR386711[&length_range={0.4352269134733575,2.799950207112918},height_95%_HPD={6.952054999999959,6.952054999999987},rate_95%_HPD={2.50849376460533E-4,2.792657600434428E-4},length_95%_HPD={1.01959499586662,2.189479703724075},rate=2.6496353617225374E-4,length=1.584772655863093,rate_median=2.648970247752943E-4,length_median=1.58251229792252,height_median=6.952054999999973,rate_range={2.3570588429703274E-4,2.995907747872008E-4},height_range={6.9520549999999375,6.9520550000000085},height=6.95205500000149]:1.38732,(ERR386712[&length_range={0.029347357072714075,2.1932341732086336},height_95%_HPD={6.952054999999959,6.952054999999987},rate_95%_HPD={2.50849376460533E-4,2.792657600434428E-4},length_95%_HPD={0.1984955815352203,1.3308890254845096},rate=2.6496353617225374E-4,length=0.7420038454358747,rate_median=2.648970247752943E-4,length_median=0.7172179607035751,height_median=6.952054999999973,rate_range={2.3570588429703274E-4,2.995907747872008E-4},height_range={6.9520549999999375,6.9520550000000085},height=6.95205500000149]:0.716474,ERR572548[&length_range={0.029347357072714075,2.3617144442182028},height_95%_HPD={6.952054999999959,6.952054999999987},rate_95%_HPD={2.50849376460533E-4,2.792657600434428E-4},length_95%_HPD={0.1984955815352203,1.3308890254845096},rate=2.6496353617225374E-4,length=0.7420057063475831,rate_median=2.648970247752943E-4,length_median=0.7172193173076913,height_median=6.952054999999973,rate_range={2.3570588429703274E-4,2.995907747872008E-4},height_range={6.9520549999999375,6.9520550000000085},height=6.95205500000149]:0.716474)[&length_range={0.0036579866639971925,2.2345900487653374},rate_95%_HPD={2.5085553357540285E-4,2.792748035145576E-4},length_95%_HPD={0.09593557383928975,1.3519128567960603},length=0.7079622286998286,posterior=0.9984013925646992,height_median=7.668528841574357,rate_range={2.3570588429703274E-4,2.995907747872008E-4},height_range={6.981402357072664,9.14528917320861},height_95%_HPD={7.1541863041371805,8.283913619435808},rate=2.649624523597646E-4,rate_median=2.6489559921997856E-4,length_median=0.6834966863989091,height=7.693058029722833]:0.670842)[&length_range={4.381657423735419E-5,1.2161683061136435},rate_95%_HPD={2.504908339050172E-4,2.795433868820661E-4},length_95%_HPD={4.381657423735419E-5,0.6106000933997642},length=0.22405525980088462,posterior=0.1254551590614398,height_median=8.339370902890366,rate_range={2.3878141746464752E-4,2.995907747872008E-4},height_range={7.387281913473338,9.44256304589491},height_95%_HPD={7.8019977679102865,8.880311433068172},rate=2.6508808905968754E-4,rate_median=2.6509937651128176E-4,length_median=0.17017488298844974,height=8.342606666892447]:0.196760,(ERR386688[&length_range={0.3418007022542522,2.8899938611597307},height_95%_HPD={6.952054999999959,6.952054999999987},rate_95%_HPD={2.50849376460533E-4,2.792657600434428E-4},length_95%_HPD={0.8617400199146417,2.0683625786807376},rate=2.6496353617225374E-4,length=1.4558818257693917,rate_median=2.648970247752943E-4,length_median=1.4496441170982806,height_median=6.952054999999973,rate_range={2.3570588429703274E-4,2.995907747872008E-4},height_range={6.9520549999999375,6.9520550000000085},height=6.95205500000149]:1.41182,(ERR386647[&length_range={0.0907972359349456,2.226136480048112},height_95%_HPD={6.952054999999959,6.952054999999987},rate_95%_HPD={2.50849376460533E-4,2.792657600434428E-4},length_95%_HPD={0.4145298040044709,1.5186604677964297},rate=2.6496353617225374E-4,length=0.9517880342633899,rate_median=2.648970247752943E-4,length_median=0.9351927121045938,height_median=6.952054999999973,rate_range={2.3570588429703274E-4,2.995907747872008E-4},height_range={6.9520549999999375,6.952055000000012},height=6.95205500000149]:0.935151,ERR386695[&length_range={0.0907972359349456,2.226136480048112},height_95%_HPD={6.952054999999959,6.952054999999987},rate_95%_HPD={2.50849376460533E-4,2.792657600434428E-4},length_95%_HPD={0.4145298040044709,1.518699809343948},rate=2.6496353617225374E-4,length=0.9518096887493525,rate_median=2.648970247752943E-4,length_median=0.9351927121045938,height_median=6.952054999999973,rate_range={2.3570588429703274E-4,2.995907747872008E-4},height_range={6.9520549999999375,6.952055000000012},height=6.95205500000149]:0.935151)[&length_range={0.013594698550306816,2.1800101187181715},rate_95%_HPD={2.50849376460533E-4,2.792657600434428E-4},length_95%_HPD={0.12651661422920846,1.2095203891448865},length=0.6436162652435586,posterior=0.9999644753903266,height_median=7.8872064484318685,rate_range={2.3570588429703274E-4,2.995907747872008E-4},height_range={7.042852235934912,9.178191480048085},height_95%_HPD={7.366584804004443,8.470715467796396},rate=2.64963904231896E-4,rate_median=2.648970899050793E-4,length_median=0.6146169086423239,height=7.903838871607913]:0.476664)[&length_range={8.872637037526943E-6,1.3703243717129663},rate_95%_HPD={2.517493401857861E-4,2.8005505388236155E-4},length_95%_HPD={8.872637037526943E-6,0.5861862384286702},length=0.21162163797601882,posterior=0.1181903763832395,height_median=8.363870487996168,rate_range={2.4077252772516263E-4,2.91816146810077E-4},height_range={7.49049975448748,9.294690361703154},height_95%_HPD={7.8505007590416795,8.9279547151298},rate=2.650793095506141E-4,rate_median=2.6500320249774826E-4,length_median=0.16115932246968345,height=8.373250064742955]:0.172261)[&length_range={1.3383784506793006E-4,0.902324104390221},rate_95%_HPD={2.5199154359688237E-4,2.8027989818045604E-4},length_95%_HPD={1.3383784506793006E-4,0.4718376063031666},length=0.16522422497317116,posterior=0.05413950514218725,height_median=8.53613128328288,rate_range={2.4322974545962583E-4,2.9462846093018417E-4},height_range={7.6889219791644905,9.436460517160334},height_95%_HPD={8.084980459770371,9.015616741340658},rate=2.6508670998497434E-4,rate_median=2.6495044223343587E-4,length_median=0.1234752441966398,height=8.55237169376718]:0.310241)[&length_range={0.008407446426630827,1.9935179393871394},rate_95%_HPD={2.50849376460533E-4,2.792657600434428E-4},length_95%_HPD={0.09007589618749456,0.9462555174321157},length=0.5015829715109861,posterior=1.0,height_median=8.846372258668126,rate_range={2.3570588429703274E-4,2.995907747872008E-4},height_range={8.112673658613097,9.974167206544266},height_95%_HPD={8.414233585908384,9.2706350395244},rate=2.6496353617225374E-4,rate_median=2.648970247752943E-4,length_median=0.47606816725091505,height=8.85071784079672]:0.496791,(((((((ERR3269063[&length_range={0.1339162329472039,2.7062794702608226},height_95%_HPD={3.9520549999999552,3.952054999999987},rate_95%_HPD={2.50849376460533E-4,2.792657600434428E-4},length_95%_HPD={0.5458115830929158,1.7379755894635815},rate=2.6496353617225374E-4,length=1.1200167638413474,rate_median=2.648970247752943E-4,length_median=1.1040906280795575,height_median=3.952054999999973,rate_range={2.3570588429703274E-4,2.995907747872008E-4},height_range={3.9520549999999304,3.9520550000000085},height=3.952055000001435]:1.01397,ERR3268998[&length_range={0.07494395705613854,2.463106619361792},height_95%_HPD={3.9520549999999552,3.952054999999987},rate_95%_HPD={2.50849376460533E-4,2.792657600434428E-4},length_95%_HPD={0.31438166715157223,1.521930449627222},rate=2.6496353617225374E-4,length=0.9090449666639849,rate_median=2.648970247752943E-4,length_median=0.8928656384660121,height_median=3.952054999999973,rate_range={2.3570588429703274E-4,2.995907747872008E-4},height_range={3.9520549999999233,3.9520550000000085},height=3.952055000001435]:1.01397)[&length_range={1.3306641397559105E-4,1.2323401962187894},rate_95%_HPD={2.5123338128247826E-4,2.791860625849785E-4},length_95%_HPD={1.3306641397559105E-4,0.4745883242642117},length=0.1680041382255465,posterior=0.04039148119860033,height_median=4.96602317466899,rate_range={2.4282133012289142E-4,2.883853084164039E-4},height_range={4.196162660751835,5.961768129853429},height_95%_HPD={4.475266993757444,5.4949931410243344},rate=2.648162476564815E-4,rate_median=2.646474285432625E-4,length_median=0.12143366943962786,height=4.979541786334075]:0.450588,((((ERR3268993[&length_range={0.01435937253735764,2.1864019666745254},height_95%_HPD={3.9520549999999552,3.952054999999987},rate_95%_HPD={2.50849376460533E-4,2.792657600434428E-4},length_95%_HPD={0.13720060554935998,1.3297791925816682},rate=2.6496353617225374E-4,length=0.7282927236529169,rate_median=2.648970247752943E-4,length_median=0.7024744082312298,height_median=3.952054999999973,rate_range={2.3570588429703274E-4,2.995907747872008E-4},height_range={3.9520549999999304,3.9520550000000085},height=3.952055000001435]:0.539031,ERR3269066[&length_range={0.01897445082577942,2.4092934115695934},height_95%_HPD={3.9520549999999552,3.952054999999987},rate_95%_HPD={2.50849376460533E-4,2.792657600434428E-4},length_95%_HPD={0.19708723079979062,1.421519722115967},rate=2.6496353617225374E-4,length=0.812065372643266,rate_median=2.648970247752943E-4,length_median=0.7951102513367099,height_median=3.952054999999973,rate_range={2.3570588429703274E-4,2.995907747872008E-4},height_range={3.9520549999999304,3.9520550000000085},height=3.952055000001435]:0.539031)[&length_range={7.222816936813814E-5,1.9811514281040745},rate_95%_HPD={2.505400343144928E-4,2.7890137287271693E-4},length_95%_HPD={7.222816936813814E-5,0.8783992724468233},length=0.3554040333934767,posterior=0.14755146627826426,height_median=4.491085743551626,rate_range={2.4093926837185143E-4,2.915490036579699E-4},height_range={3.971029450825757,5.651596616422687},height_95%_HPD={4.06903039604083,5.024077099845812},rate=2.649950740607243E-4,rate_median=2.6494396745738993E-4,length_median=0.29827442055105635,height=4.516370689067993]:0.318729,ERR3269047[&length_range={0.09342680945204407,2.428864174493607},height_95%_HPD={3.9520549999999552,3.952054999999987},rate_95%_HPD={2.50849376460533E-4,2.792657600434428E-4},length_95%_HPD={0.36299698438736083,1.5703527219120579},rate=2.6496353617225374E-4,length=0.9598170995789881,rate_median=2.648970247752943E-4,length_median=0.9555910820487048,height_median=3.952054999999973,rate_range={2.3570588429703274E-4,2.995907747872008E-4},height_range={3.9520549999999304,3.9520550000000085},height=3.952055000001435]:0.857760)[&length_range={2.064613250940539E-4,1.242364584938315},rate_95%_HPD={2.5092056145544677E-4,2.7998538821280143E-4},length_95%_HPD={2.064613250940539E-4,0.5733775901393194},length=0.20399087480021763,posterior=0.021758823424927617,height_median=4.809815112729481,rate_range={2.4164826145611572E-4,2.8751521472235075E-4},height_range={4.12484356756552,5.68144862883662},height_95%_HPD={4.345620955789748,5.2761067702477575},rate=2.6529892525296004E-4,rate_median=2.6532653485163637E-4,length_median=0.15759538465340572,height=4.812039917728393]:0.165164,(ERR3269003[&length_range={0.04931404840271192,2.395071130204614},height_95%_HPD={3.9520549999999552,3.952054999999987},rate_95%_HPD={2.50849376460533E-4,2.792657600434428E-4},length_95%_HPD={0.22323730585331703,1.4140267916580154},rate=2.6496353617225374E-4,length=0.8050792342112197,rate_median=2.648970247752943E-4,length_median=0.7808862622421078,height_median=3.952054999999973,rate_range={2.3570588429703274E-4,2.995907747872008E-4},height_range={3.9520549999999375,3.9520550000000085},height=3.952055000001435]:0.837097,(ERR3269048[&length_range={0.01435937253735764,2.1102236026161183},height_95%_HPD={3.9520549999999552,3.952054999999987},rate_95%_HPD={2.50849376460533E-4,2.792657600434428E-4},length_95%_HPD={0.17108502975169682,1.336624742321514},rate=2.6496353617225374E-4,length=0.7284625147980375,rate_median=2.648970247752943E-4,length_median=0.7018183099726194,height_median=3.952054999999973,rate_range={2.3570588429703274E-4,2.995907747872008E-4},height_range={3.9520549999999304,3.9520550000000085},height=3.952055000001435]:0.713141,ERR3268996[&length_range={0.08719781416583405,2.4480416334065564},height_95%_HPD={3.9520549999999552,3.952054999999987},rate_95%_HPD={2.50849376460533E-4,2.792657600434428E-4},length_95%_HPD={0.3523776615209995,1.5714399843152398},rate=2.6496353617225374E-4,length=0.9545649731404195,rate_median=2.648970247752943E-4,length_median=0.9502599808869006,height_median=3.952054999999973,rate_range={2.3570588429703274E-4,2.995907747872008E-4},height_range={3.9520549999999304,3.9520550000000085},height=3.952055000001435]:0.713141)[&length_range={5.576168346355104E-5,1.4725712104385051},rate_95%_HPD={2.5085553357540285E-4,2.7889607161320115E-4},length_95%_HPD={5.576168346355104E-5,0.6503114806897159},length=0.24005685405658983,posterior=0.05799392529174586,height_median=4.66519637688047,rate_range={2.3735560208229024E-4,2.8874679201291526E-4},height_range={4.03925281416582,5.828457890787369},height_95%_HPD={4.2393867527156495,5.210834589508689},rate=2.647931219881804E-4,rate_median=2.648405701200124E-4,length_median=0.1858317496746178,height=4.683283676936848]:0.123956)[&length_range={4.719301658173691E-5,1.066981967597223},rate_95%_HPD={2.497704542395573E-4,2.779089824929195E-4},length_95%_HPD={4.719301658173691E-5,0.5517227190616083},length=0.19849786626769217,posterior=0.010248849890761825,height_median=4.789151937996181,rate_range={2.460492577122312E-4,2.82458043233234E-4},height_range={4.232795799128745,5.869614167715074},height_95%_HPD={4.349195973632298,5.229184428695177},rate=2.647371867329583E-4,rate_median=2.645828885512395E-4,length_median=0.14831301083095028,height=4.800005617035156]:0.185827)[&length_range={6.523346892972626E-5,0.8733099266723272},rate_95%_HPD={2.518102280785572E-4,2.7935798115555485E-4},length_95%_HPD={6.523346892972626E-5,0.495004307028478},length=0.19231134587647122,posterior=0.005026732268779197,height_median=4.974979370747185,rate_range={2.485078265570929E-4,2.8749680548318806E-4},height_range={4.538261680369956,5.84593905337594},height_95%_HPD={4.559025275090519,5.3870764317719875},rate=2.6571205875972455E-4,rate_median=2.656894450994032E-4,length_median=0.15404648322253767,height=5.008192685913066]:0.262686,(ERR3269058[&length_range={1.5143862349020765E-5,1.341955232622701},height_95%_HPD={4.952054999999955,4.952054999999987},rate_95%_HPD={2.50849376460533E-4,2.792657600434428E-4},length_95%_HPD={1.5143862349020765E-5,0.47895173483112874},rate=2.6496353617225374E-4,length=0.16999044412635134,rate_median=2.648970247752943E-4,length_median=0.12569737310860507,height_median=4.952054999999973,rate_range={2.3570588429703274E-4,2.995907747872008E-4},height_range={4.95205499999993,4.9520550000000085},height=4.95205500000146]:0.105352,ERR3269065[&length_range={0.06987806027144661,2.429593002987107},height_95%_HPD={3.9520549999999552,3.952054999999987},rate_95%_HPD={2.50849376460533E-4,2.792657600434428E-4},length_95%_HPD={0.3402274076464993,1.5475727139957396},rate=2.6496353617225374E-4,length=0.9322213680817483,rate_median=2.648970247752943E-4,length_median=0.9231879156745029,height_median=3.952054999999973,rate_range={2.3570588429703274E-4,2.995907747872008E-4},height_range={3.9520549999999304,3.9520550000000156},height=3.9520550000014345]:1.10535)[&length_range={3.950202617453158E-6,0.9929553445576209},rate_95%_HPD={2.507720528363907E-4,2.7888567835448124E-4},length_95%_HPD={3.950202617453158E-6,0.44460888811296684},length=0.15318547114948544,posterior=0.04344659763050854,height_median=5.057407174826938,rate_range={2.4080085575867207E-4,2.903941550133992E-4},height_range={4.952114482547394,5.741862303324947},height_95%_HPD={4.952114482547394,5.336903566697625},rate=2.6481699307062635E-4,rate_median=2.648215105283178E-4,length_median=0.1124996729640575,height=5.092356860605963]:0.180258)[&length_range={5.7149038831028065E-5,1.0776720373835866},rate_95%_HPD={2.53494131851325E-4,2.7933549489141465E-4},length_95%_HPD={5.7149038831028065E-5,0.39970596567739136},length=0.14738897268856554,posterior=0.005790511376756248,height_median=5.237665015580273,rate_range={2.4706268058071043E-4,2.8620201239782045E-4},height_range={4.953799779013689,5.8888362143111905},height_95%_HPD={4.953799779013689,5.623607060497378},rate=2.654688492150762E-4,rate_median=2.652503685600002E-4,length_median=0.09961507023680527,height=5.262916231491304]:0.178946)[&length_range={5.526090468972455E-4,1.738161107248395},rate_95%_HPD={2.504512107213825E-4,2.7942855490440413E-4},length_95%_HPD={0.04092841906460709,0.9859508196868187},length=0.49361946046926086,posterior=0.14085507735483757,height_median=5.416611397097576,rate_range={2.3893811407448736E-4,2.903941550133992E-4},height_range={4.953364163474852,6.497828163400399},height_95%_HPD={5.003171197808424,5.862282366678503},rate=2.650280887372473E-4,rate_median=2.6502339595034876E-4,length_median=0.46131438522163926,height=5.434423519251888]:0.467570,(ERR3268995[&length_range={0.0207478726977377,2.984797898996746},height_95%_HPD={3.952054999999959,3.952054999999987},rate_95%_HPD={2.50849376460533E-4,2.792657600434428E-4},length_95%_HPD={0.1368156702569019,1.9275944218246535},rate=2.6496353617225374E-4,length=0.9522451629630854,rate_median=2.648970247752943E-4,length_median=0.8739242897243162,height_median=3.952054999999973,rate_range={2.3570588429703274E-4,2.995907747872008E-4},height_range={3.952054999999934,3.9520550000000085},height=3.9520550000014345]:1.36269,((ERR3269000[&length_range={0.0028354752898747115,2.992076642990523},height_95%_HPD={3.952054999999959,3.952054999999987},rate_95%_HPD={2.50849376460533E-4,2.792657600434428E-4},length_95%_HPD={0.01944644562187392,1.5987329522524902},rate=2.6496353617225374E-4,length=0.7077222595979792,rate_median=2.648970247752943E-4,length_median=0.6230410635175314,height_median=3.952054999999973,rate_range={2.3570588429703274E-4,2.995907747872008E-4},height_range={3.9520549999999375,3.9520550000000085},height=3.9520550000014345]:0.913868,ERR3269002[&length_range={0.02339487860470557,3.2231516787014796},height_95%_HPD={3.952054999999959,3.952054999999987},rate_95%_HPD={2.50849376460533E-4,2.792657600434428E-4},length_95%_HPD={0.4281962748172736,2.3135882093552826},rate=2.6496353617225374E-4,length=1.351168184248369,rate_median=2.648970247752943E-4,length_median=1.33671880774554,height_median=3.952054999999973,rate_range={2.3570588429703274E-4,2.995907747872008E-4},height_range={3.952054999999934,3.9520550000000085},height=3.952055000001435]:0.913868)[&length_range={1.719994205107156E-5,1.8269952677621077},rate_95%_HPD={2.495580338965662E-4,2.7833818018629085E-4},length_95%_HPD={1.719994205107156E-5,0.870380475121868},length=0.29542783003753736,posterior=0.06664416774720688,height_median=4.865922721826152,rate_range={2.397778617792493E-4,2.906789517602178E-4},height_range={4.0810862421223995,6.5797991704666},height_95%_HPD={4.219321019016906,5.6300071017358455},rate=2.648585899152116E-4,rate_median=2.6475111637329503E-4,length_median=0.21222174643741232,height=4.913130755953079]:0.115011,ERR3268994[&length_range={0.0028354752898747115,2.815502009368907},height_95%_HPD={3.952054999999959,3.952054999999987},rate_95%_HPD={2.50849376460533E-4,2.792657600434428E-4},length_95%_HPD={0.017938059752160562,1.370269943462529},rate=2.6496353617225374E-4,length=0.6222596897160029,rate_median=2.648970247752943E-4,length_median=0.5539723884357617,height_median=3.952054999999973,rate_range={2.3570588429703274E-4,2.995907747872008E-4},height_range={3.9520549999999375,3.9520550000000085},height=3.9520550000014345]:1.02888)[&length_range={2.4651891338045573E-5,2.0509121739361857},rate_95%_HPD={2.5120352948553764E-4,2.7999605978109345E-4},length_95%_HPD={7.203717323545078E-5,1.1168943397058984},length=0.4299011571234449,posterior=0.1683688875468481,height_median=4.980933639992397,rate_range={2.3735560208229024E-4,2.9001365018239446E-4},height_range={4.113649274468237,6.518583538304203},height_95%_HPD={4.371140627790208,5.735140848555723},rate=2.649286037430469E-4,rate_median=2.6484812256687867E-4,length_median=0.343070385289999,height=5.01418813275747]:0.333813)[&length_range={3.7063212803722934E-5,2.3974035178345945},rate_95%_HPD={2.5079145658470786E-4,2.792758428154293E-4},length_95%_HPD={3.7063212803722934E-5,1.331656504108568},length=0.6210240007090192,posterior=0.6730492548713121,height_median=5.31474671169509,rate_range={2.3570588429703274E-4,2.995907747872008E-4},height_range={4.165872281539187,6.90190947441431},height_95%_HPD={4.617709685463666,6.039159489434226},rate=2.649720531702942E-4,rate_median=2.649390385359837E-4,length_median=0.5787657937035537,height=5.321864436891817]:0.569434)[&length_range={1.4035475164320133E-6,1.4529184682590826},rate_95%_HPD={2.504551293855132E-4,2.7922211996565663E-4},length_95%_HPD={1.4035475164320133E-6,0.6588972605942027},length=0.23940949924618715,posterior=0.056874900087035295,height_median=5.884181208687533,rate_range={2.3939425318291127E-4,2.903561162009503E-4},height_range={5.198547241310983,6.945504857307409},height_95%_HPD={5.423060023624725,6.4606477959048725},rate=2.649568382752205E-4,rate_median=2.650627015014874E-4,length_median=0.18746554317269615,height=5.901744922672125]:0.214653,(((ERR3269001[&length_range={0.015080992674684435,2.2098146001497376},height_95%_HPD={3.9520549999999552,3.952054999999987},rate_95%_HPD={2.50849376460533E-4,2.792657600434428E-4},length_95%_HPD={0.13197803763603755,1.28091415663891},rate=2.6496353617225374E-4,length=0.6906630815316869,rate_median=2.648970247752943E-4,length_median=0.6612300040882966,height_median=3.952054999999973,rate_range={2.3570588429703274E-4,2.995907747872008E-4},height_range={3.9520549999999233,3.9520550000000085},height=3.952055000001435]:0.685537,(ERR3269006[&length_range={0.015809571759812346,1.961582067604657},height_95%_HPD={3.9520549999999552,3.952054999999987},rate_95%_HPD={2.50849376460533E-4,2.792657600434428E-4},length_95%_HPD={0.1752730418589863,1.1499036584951678},rate=2.6496353617225374E-4,length=0.6447805639489063,rate_median=2.648970247752943E-4,length_median=0.6251408009534618,height_median=3.952054999999973,rate_range={2.3570588429703274E-4,2.995907747872008E-4},height_range={3.9520549999999375,3.9520550000000156},height=3.9520550000014345]:0.620580,ERR3269005[&length_range={0.04931404840271192,2.0004723007672034},height_95%_HPD={3.9520549999999552,3.952054999999987},rate_95%_HPD={2.50849376460533E-4,2.792657600434428E-4},length_95%_HPD={0.2113409408490199,1.172449571660187},rate=2.6496353617225374E-4,length=0.6649471407534162,rate_median=2.648970247752943E-4,length_median=0.644297053189784,height_median=3.952054999999973,rate_range={2.3570588429703274E-4,2.995907747872008E-4},height_range={3.9520549999999375,3.9520550000000156},height=3.9520550000014345]:0.620580)[&length_range={3.3172382448043436E-5,2.0779074717323587},rate_95%_HPD={2.5085553357540285E-4,2.792614278734781E-4},length_95%_HPD={3.3172382448043436E-5,1.0497395273720231},length=0.49454321219416575,posterior=0.5686779516510062,height_median=4.572634540331041,rate_range={2.3570588429703274E-4,2.995907747872008E-4},height_range={4.001980446356033,5.913637067604633},height_95%_HPD={4.146186676351675,5.077256050242617},rate=2.649141244645557E-4,rate_median=2.6484876479991256E-4,length_median=0.4659784930936737,height=4.593880921485525]:0.0649577)[&length_range={2.5855032824040336E-5,2.010597426629621},rate_95%_HPD={2.5035167830041155E-4,2.7941123740855996E-4},length_95%_HPD={2.5855032824040336E-5,1.035407004067073},length=0.5167275507954415,posterior=0.1577292669496794,height_median=4.637592191791688,rate_range={2.3893811407448736E-4,2.903941550133992E-4},height_range={4.083321005858473,5.73704360411811},height_95%_HPD={4.217254979295863,5.1318022057313435},rate=2.6500682124494686E-4,rate_median=2.6494398708873964E-4,length_median=0.4878032573959121,height=4.655931109866521]:0.539026,(ERR3269004[&length_range={0.011860034775715622,2.4785499304349212},height_95%_HPD={3.952054999999959,3.952054999999987},rate_95%_HPD={2.50849376460533E-4,2.792657600434428E-4},length_95%_HPD={0.1700061257489942,1.5989161638221239},rate=2.6496353617225374E-4,length=0.8904538822825875,rate_median=2.648970247752943E-4,length_median=0.8798384526423391,height_median=3.952054999999973,rate_range={2.3570588429703274E-4,2.995907747872008E-4},height_range={3.9520549999999375,3.9520550000000156},height=3.952055000001435]:0.718794,ERR3268997[&length_range={0.011860034775715622,2.4207434006221416},height_95%_HPD={3.952054999999959,3.952054999999987},rate_95%_HPD={2.50849376460533E-4,2.792657600434428E-4},length_95%_HPD={0.17319229271462078,1.5812868781265585},rate=2.6496353617225374E-4,length=0.8816692439991068,rate_median=2.648970247752943E-4,length_median=0.8711613809290908,height_median=3.952054999999973,rate_range={2.3570588429703274E-4,2.995907747872008E-4},height_range={3.9520549999999375,3.9520550000000156},height=3.952055000001435]:0.718794)[&length_range={4.965750146279646E-5,2.217939986670837},rate_95%_HPD={2.5105028281726104E-4,2.7939264755377866E-4},length_95%_HPD={4.965750146279646E-5,1.2287008990708683},length=0.5789617682107648,posterior=0.6874189594841826,height_median=4.670848564932669,rate_range={2.3735560208229024E-4,2.9349850277514346E-4},height_range={3.963915034775699,6.29873706529585},height_95%_HPD={4.077184828642295,5.302393909923882},rate=2.649832852973638E-4,rate_median=2.64922803916939E-4,length_median=0.5447274136339111,height=4.693246466684528]:0.505770)[&length_range={1.345400765018212E-5,1.5045469205233237},rate_95%_HPD={2.51761624843945E-4,2.8008043576035086E-4},length_95%_HPD={1.345400765018212E-5,0.6605288585653843},length=0.24389755383863046,posterior=0.06140428782038757,height_median=5.17661844820455,rate_range={2.4259359112835095E-4,2.885686998063838E-4},height_range={4.416586584701637,6.480342780965927},height_95%_HPD={4.680144528035388,5.74080578391041},rate=2.651995930439413E-4,rate_median=2.6532899113826646E-4,length_median=0.19089275383237592,height=5.194703543907086]:0.215114,ERR3268999[&length_range={0.30094980148921024,2.771698350715602},height_95%_HPD={3.952054999999959,3.952054999999987},rate_95%_HPD={2.50849376460533E-4,2.792657600434428E-4},length_95%_HPD={0.7817787327045806,1.9564000584193701},rate=2.6496353617225374E-4,length=1.3759007371950842,rate_median=2.648970247752943E-4,length_median=1.3651952448716216,height_median=3.952054999999973,rate_range={2.3570588429703274E-4,2.995907747872008E-4},height_range={3.9520549999999375,3.952055000000012},height=3.952055000001435]:1.43968)[&length_range={0.009535802025444795,1.8346503924610458},rate_95%_HPD={2.504512107213825E-4,2.794733763578035E-4},length_95%_HPD={0.1463384707337827,1.084305795591864},length=0.5851447690882219,posterior=0.13771114939874599,height_median=5.391732348213573,rate_range={2.3893811407448736E-4,2.903941550133992E-4},height_range={4.584058654652289,6.719436338519085},height_95%_HPD={4.878378998778572,5.942519498483556},rate=2.6504099783221293E-4,rate_median=2.650300526331493E-4,length_median=0.554879068428634,height=5.4094036316637455]:0.707102)[&length_range={0.06282297754563793,2.2632630330358383},rate_95%_HPD={2.50849376460533E-4,2.792657600434428E-4},length_95%_HPD={0.2314914150888523,1.2904617583477158},length=0.7381013785213817,posterior=1.0,height_median=6.098834018479007,rate_range={2.3570588429703274E-4,2.995907747872008E-4},height_range={5.199195917945907,7.465443574236588},height_95%_HPD={5.583256801653743,6.662109140323313},rate=2.6496353617225374E-4,rate_median=2.648970247752943E-4,length_median=0.7106553687303663,height=6.113463827476016]:0.839781,(ERR3269013[&length_range={1.1248346339028288,4.22738757600489},height_95%_HPD={3.952054999999959,3.952054999999987},rate_95%_HPD={2.50849376460533E-4,2.792657600434428E-4},length_95%_HPD={1.6580507427213789,3.2528881300735275},rate=2.6496353617225374E-4,length=2.4653129473906636,rate_median=2.648970247752943E-4,length_median=2.468514156937575,height_median=3.952054999999973,rate_range={2.3570588429703274E-4,2.995907747872008E-4},height_range={3.9520549999999375,3.9520550000000085},height=3.9520550000014345]:2.67549,(ERR3269057[&length_range={0.3079534168940201,3.2776541797077687},height_95%_HPD={4.952054999999959,4.952054999999987},rate_95%_HPD={2.50849376460533E-4,2.792657600434428E-4},length_95%_HPD={0.8940410874504883,2.4112062845804356},rate=2.6496353617225374E-4,length=1.6694233626062487,rate_median=2.648970247752943E-4,length_median=1.67427442155169,height_median=4.952054999999973,rate_range={2.3570588429703274E-4,2.995907747872008E-4},height_range={4.9520549999999375,4.9520550000000085},height=4.95205500000146]:1.54075,ERR3269060[&length_range={0.12483463390282878,3.323564253487204},height_95%_HPD={4.952054999999959,4.952054999999987},rate_95%_HPD={2.50849376460533E-4,2.792657600434428E-4},length_95%_HPD={0.6644308171699098,2.315698557294274},rate=2.6496353617225374E-4,length=1.5232999758791856,rate_median=2.648970247752943E-4,length_median=1.536615774700441,height_median=4.952054999999973,rate_range={2.3570588429703274E-4,2.995907747872008E-4},height_range={4.9520549999999375,4.9520550000000085},height=4.95205500000146]:1.54075)[&length_range={6.116888653728836E-5,1.6221212554119617},rate_95%_HPD={2.5047024387517345E-4,2.790660238647769E-4},length_95%_HPD={6.116888653728836E-5,0.6433513115897966},length=0.22518809346635119,posterior=0.16566901721167338,height_median=6.492805392362197,rate_range={2.3570588429703274E-4,2.912628250872672E-4},height_range={5.413012289474995,7.796561115821184},height_95%_HPD={5.787731214564694,7.135903107072011},rate=2.6498409544732676E-4,rate_median=2.648975774937126E-4,length_median=0.16599879724358946,height=6.491220495330845]:0.134744)[&length_range={1.1937736468681237E-5,2.0961812667882675},rate_95%_HPD={2.509023316421976E-4,2.7930890805793405E-4},length_95%_HPD={1.1937736468681237E-5,0.8776675227227262},length=0.32919961149504373,posterior=0.5004174141636619,height_median=6.6275498527416445,rate_range={2.3570588429703274E-4,2.995907747872008E-4},height_range={5.403592505728302,8.076054715677223},height_95%_HPD={5.975460463704341,7.281540620178831},rate=2.649501841507424E-4,rate_median=2.649340596116952E-4,length_median=0.26159654237215957,height=6.629409705046436]:0.311065)[&length_range={0.026045456934316036,2.2076029645915023},rate_95%_HPD={2.50849376460533E-4,2.792657600434428E-4},length_95%_HPD={0.17210361649067263,1.274117439528208},length=0.7010298673568578,posterior=1.0,height_median=6.938614572478567,rate_range={2.3570588429703274E-4,2.995907747872008E-4},height_range={5.86176368420864,8.278742376781999},height_95%_HPD={6.351377834585509,7.551408179851336},rate=2.6496353617225374E-4,rate_median=2.648970247752943E-4,length_median=0.6701451999454742,height=6.9457363336673685]:0.705631,(ERR3269031[&length_range={1.2221649026400652,5.75151294243058},height_95%_HPD={2.952054999999959,2.952054999999987},rate_95%_HPD={2.50849376460533E-4,2.792657600434428E-4},length_95%_HPD={2.237712343083359,4.330535382532374},rate=2.6496353617225374E-4,length=3.367039361923182,rate_median=2.648970247752943E-4,length_median=3.4072848117473526,height_median=2.952054999999973,rate_range={2.3570588429703274E-4,2.995907747872008E-4},height_range={2.9520549999999375,2.9520550000000085},height=2.9520550000013905]:3.72474,(ERR3269011[&length_range={0.22216490264006516,4.086313401644906},height_95%_HPD={3.952054999999959,3.952054999999987},rate_95%_HPD={2.50849376460533E-4,2.792657600434428E-4},length_95%_HPD={1.268402933256593,3.238357147284799},rate=2.6496353617225374E-4,length=2.323251780921011,rate_median=2.648970247752943E-4,length_median=2.3663034990141742,height_median=3.952054999999973,rate_range={2.3570588429703274E-4,2.995907747872008E-4},height_range={3.9520549999999375,3.9520550000000085},height=3.9520550000014345]:2.52451,(((ERR3269039[&length_range={0.003944713803258004,1.4764809951685622},height_95%_HPD={4.952054999999959,4.952054999999987},rate_95%_HPD={2.50849376460533E-4,2.792657600434428E-4},length_95%_HPD={0.02948394154393874,0.49188301381577393},rate=2.6496353617225374E-4,length=0.23143286181810016,rate_median=2.648970247752943E-4,length_median=0.20784732231996816,height_median=4.952054999999973,rate_range={2.3570588429703274E-4,2.995907747872008E-4},height_range={4.9520549999999375,4.952055000000016},height=4.95205500000146]:0.207847,ERR3269040[&length_range={0.003944713803258004,1.4764809951685622},height_95%_HPD={4.952054999999959,4.952054999999987},rate_95%_HPD={2.50849376460533E-4,2.792657600434428E-4},length_95%_HPD={0.02948394154393874,0.49188301381577393},rate=2.6496353617225374E-4,length=0.23143286181810016,rate_median=2.648970247752943E-4,length_median=0.20784732231996816,height_median=4.952054999999973,rate_range={2.3570588429703274E-4,2.995907747872008E-4},height_range={4.9520549999999375,4.952055000000016},height=4.95205500000146]:0.207847)[&length_range={0.044736267125443874,1.7539548016763602},rate_95%_HPD={2.50849376460533E-4,2.792657600434428E-4},length_95%_HPD={0.13676605826598198,0.9126951764454168},length=0.49896737783193024,posterior=1.0,height_median=5.159902322319944,rate_range={2.3570588429703274E-4,2.995907747872008E-4},height_range={4.955999713803237,6.428535995168538},height_95%_HPD={4.981538941543917,5.44393801381576},rate=2.6496353617225374E-4,rate_median=2.648970247752943E-4,length_median=0.47312867774767753,height=5.183487861818037]:0.498934,(ERR3268992[&length_range={1.0590356858575234E-5,3.1827520584603413},height_95%_HPD={1.9520549999999588,1.9520549999999872},rate_95%_HPD={2.50849376460533E-4,2.792657600434428E-4},length_95%_HPD={1.0590356858575234E-5,0.8455877323345318},rate=2.6496353617225374E-4,length=0.28377105027708605,rate_median=2.648970247752943E-4,length_median=0.19733539033123382,height_median=1.952054999999973,rate_range={2.3570588429703274E-4,2.995907747872008E-4},height_range={1.9520549999999375,1.9520550000000156},height=1.9520550000013017]:0.197335,ERR3269064[&length_range={1.0590356858575234E-5,3.1827520584603413},height_95%_HPD={1.9520549999999588,1.9520549999999872},rate_95%_HPD={2.50849376460533E-4,2.792657600434428E-4},length_95%_HPD={1.0590356858575234E-5,0.8455877323345318},rate=2.6496353617225374E-4,length=0.28377105027708605,rate_median=2.648970247752943E-4,length_median=0.19733539033123382,height_median=1.952054999999973,rate_range={2.3570588429703274E-4,2.995907747872008E-4},height_range={1.9520549999999375,1.9520550000000156},height=1.9520550000013017]:0.197335)[&length_range={0.4701505475009915,5.052549583553732},rate_95%_HPD={2.50849376460533E-4,2.792657600434428E-4},length_95%_HPD={2.693430070424244,4.1605289963410375},length=3.4466178902177718,posterior=1.0,height_median=2.149390390331213,rate_range={2.3570588429703274E-4,2.995907747872008E-4},height_range={1.952065590356824,5.134807058460325},height_95%_HPD={1.952065590356824,2.7976427323344986},rate=2.6496353617225374E-4,rate_median=2.648970247752943E-4,length_median=3.4738493211818025,height=2.235826050277056]:3.50945)[&length_range={0.007461414501030994,1.9842611646975339},rate_95%_HPD={2.50849376460533E-4,2.792657600434428E-4},length_95%_HPD={0.05535741252098969,0.8398603845731945},length=0.4074147850787515,posterior=0.9999644753903266,height_median=5.658836382596419,rate_range={2.3570588429703274E-4,2.995907747872008E-4},height_range={5.071686124809503,7.036463753175731},height_95%_HPD={5.256329118248942,6.172489705360917},rate=2.649632624502117E-4,rate_median=2.6489693963766144E-4,length_median=0.3716045480028658,height=5.6824575094338154]:0.412701,((ERR3269014[&length_range={2.7847736956410074E-6,1.6189018105888495},height_95%_HPD={2.952054999999959,2.952054999999987},rate_95%_HPD={2.50849376460533E-4,2.792657600434428E-4},length_95%_HPD={2.7847736956410074E-6,0.42400514242994136},rate=2.6496353617225374E-4,length=0.1424520068866005,rate_median=2.648970247752943E-4,length_median=0.09951754529509094,height_median=2.952054999999973,rate_range={2.3570588429703274E-4,2.995907747872008E-4},height_range={2.9520549999999375,2.9520550000000085},height=2.952055000001391]:0.0995175,ERR3269015[&length_range={2.7847736956410074E-6,1.6189018105888495},height_95%_HPD={2.952054999999959,2.952054999999987},rate_95%_HPD={2.50849376460533E-4,2.792657600434428E-4},length_95%_HPD={2.7847736956410074E-6,0.42400514242994136},rate=2.6496353617225374E-4,length=0.1424520068866005,rate_median=2.648970247752943E-4,length_median=0.09951754529509094,height_median=2.952054999999973,rate_range={2.3570588429703274E-4,2.995907747872008E-4},height_range={2.9520549999999375,2.9520550000000085},height=2.952055000001391]:0.0995175)[&length_range={0.011934066232955676,2.9847611650245724},rate_95%_HPD={2.50849376460533E-4,2.792657600434428E-4},length_95%_HPD={0.1311514042087092,1.5775354073205148},length=0.7925870118573487,posterior=1.0,height_median=3.0515725452950697,rate_range={2.3570588429703274E-4,2.995907747872008E-4},height_range={2.9520577847736753,4.570956810588836},height_95%_HPD={2.9520577847736753,3.376060142429914},rate=2.6496353617225374E-4,rate_median=2.648970247752943E-4,length_median=0.7323575986487918,height=3.09450700688659]:0.777383,ERR3269018[&length_range={0.060814332002450566,3.0561241200748013},height_95%_HPD={2.952054999999959,2.952054999999987},rate_95%_HPD={2.50849376460533E-4,2.792657600434428E-4},length_95%_HPD={0.23093845933790202,1.7433842288784343},rate=2.6496353617225374E-4,length=0.9350390187439391,rate_median=2.648970247752943E-4,length_median=0.8769000834430902,height_median=2.952054999999973,rate_range={2.3570588429703274E-4,2.995907747872008E-4},height_range={2.9520549999999375,2.9520550000000085},height=2.9520550000013905]:0.876900)[&length_range={0.3106737872613765,4.497416727937554},rate_95%_HPD={2.50849376460533E-4,2.792657600434428E-4},length_95%_HPD={1.2403986051762264,3.116003942733441},length=2.2026910090562777,posterior=1.0,height_median=3.8289550834430663,rate_range={2.3570588429703274E-4,2.995907747872008E-4},height_range={3.012869332002417,6.008179120074779},height_95%_HPD={3.1829934593378724,4.695439228878417},rate=2.6496353617225374E-4,rate_median=2.648970247752943E-4,length_median=2.223786403972984,height=3.8870940187439253]:2.24258)[&length_range={0.010946457594174674,2.2280128358380473},rate_95%_HPD={2.50849376460533E-4,2.792657600434428E-4},length_95%_HPD={0.07894803225965141,1.0342680430582813},length=0.5100076108560049,posterior=0.9999644753903266,height_median=6.071537322207277,rate_range={2.3570588429703274E-4,2.995907747872008E-4},height_range={5.186910642102088,7.8110141192970985},height_95%_HPD={5.524081545920083,6.688458993524723},rate=2.649631717656625E-4,rate_median=2.6489693963766144E-4,length_median=0.4711861518016054,height=6.089851953132928]:0.405023)[&length_range={4.40078873253924E-6,2.0684012637417775},rate_95%_HPD={2.5078737535376417E-4,2.790339199636651E-4},length_95%_HPD={4.40078873253924E-6,0.7458547257321042},length=0.2653661609239256,posterior=0.24172720652231833,height_median=6.476560091670109,rate_range={2.3570588429703274E-4,2.91816146810077E-4},height_range={5.281762749435018,7.953094277665265},height_95%_HPD={5.872533104892952,7.163041043768743},rate=2.6485405775817684E-4,rate_median=2.6476503271184406E-4,length_median=0.19636594498320292,height=6.486931900754134]:0.200235)[&length_range={0.04517272793972449,2.7566238053036356},rate_95%_HPD={2.50849376460533E-4,2.792731659453592E-4},length_95%_HPD={0.28360434428751446,1.653793194418026},length=0.9633037063721578,posterior=0.9977797118954156,height_median=6.676794984151799,rate_range={2.3570588429703274E-4,2.995907747872008E-4},height_range={5.483340552991432,8.164477645767832},height_95%_HPD={5.988304379072964,7.3563628636967096},rate=2.6496603174859355E-4,rate_median=2.6489801240820186E-4,length_median=0.9365220741558438,height=6.683923789413923]:0.967451)[&length_range={0.12194839259682233,2.579862957717113},rate_95%_HPD={2.50849376460533E-4,2.792657600434428E-4},length_95%_HPD={0.48273136979134357,1.724512007718392},length=1.0876961715724163,posterior=1.0,height_median=7.644245538089301,rate_range={2.3570588429703274E-4,2.995907747872008E-4},height_range={6.409047784196154,9.098494085081327},height_95%_HPD={7.0268810111268145,8.290190933059066},rate=2.6496353617225374E-4,rate_median=2.648970247752943E-4,length_median=1.0715612796101555,height=7.647989546930848]:1.21498,((ERR572837[&length_range={1.1316489380918515,3.9469535719207585},height_95%_HPD={5.952054999999959,5.952054999999987},rate_95%_HPD={2.50849376460533E-4,2.792657600434428E-4},length_95%_HPD={1.9083267073526855,3.225247209007181},rate=2.6496353617225374E-4,length=2.590342981127611,rate_median=2.648970247752943E-4,length_median=2.6004648907539885,height_median=5.952054999999973,rate_range={2.3570588429703274E-4,2.995907747872008E-4},height_range={5.9520549999999375,5.9520550000000085},height=5.952055000001478]:2.40172,ERR572807[&length_range={0.13164893809185152,2.886229061248942},height_95%_HPD={6.952054999999959,6.952054999999987},rate_95%_HPD={2.50849376460533E-4,2.792657600434428E-4},length_95%_HPD={0.8896627829194594,2.1783354468135165},rate=2.6496353617225374E-4,length=1.5686602307606659,rate_median=2.648970247752943E-4,length_median=1.5781927873562491,height_median=6.952054999999973,rate_range={2.3570588429703274E-4,2.995907747872008E-4},height_range={6.9520549999999375,6.9520550000000085},height=6.95205500000149]:1.40172)[&length_range={4.092593567861513E-5,1.941990079659302},rate_95%_HPD={2.506764397928851E-4,2.792262194602292E-4},length_95%_HPD={4.092593567861513E-5,0.8857013379101275},length=0.3362298112230723,posterior=0.3630082239471394,height_median=8.353776802004703,rate_range={2.3570588429703274E-4,2.9217689337173304E-4},height_range={7.083703938091826,9.495975331112309},height_95%_HPD={7.677450888081637,8.971372560292561},rate=2.649500247079368E-4,rate_median=2.6489216707780626E-4,length_median=0.2676280656286014,height=8.343699101309811]:0.293916,ERR572772[&length_range={0.029626458158924507,1.8782006975123657},height_95%_HPD={7.952054999999959,7.952054999999987},rate_95%_HPD={2.50849376460533E-4,2.792657600434428E-4},length_95%_HPD={0.16530823253456006,1.1649424223224347},rate=2.6496353617225374E-4,length=0.6671088711001579,rate_median=2.648970247752943E-4,length_median=0.655669432956639,height_median=7.952054999999973,rate_range={2.3570588429703274E-4,2.995907747872008E-4},height_range={7.9520549999999375,7.9520550000000085},height=7.9520550000015]:0.695638)[&length_range={2.8540318322001212E-6,1.3381048478820023},rate_95%_HPD={2.504865067065402E-4,2.7877614019651407E-4},length_95%_HPD={2.8540318322001212E-6,0.6241984708574204},length=0.23798010774444642,posterior=0.3841808913124567,height_median=8.647692902272865,rate_range={2.3735560208229024E-4,2.9462846093018417E-4},height_range={7.991630756907135,9.773935122688997},height_95%_HPD={8.168968772356681,9.11197341109196},rate=2.647975775086653E-4,rate_median=2.647002352185951E-4,length_median=0.18917911933138676,height=8.654558019402216]:0.211529)[&length_range={0.009130651091316722,1.9875321800878094},rate_95%_HPD={2.50849376460533E-4,2.792657600434428E-4},length_95%_HPD={0.07580613858104712,0.9366543032423831},length=0.49387629480688305,posterior=1.0,height_median=8.85922231951335,rate_range={2.3570588429703274E-4,2.995907747872008E-4},height_range={7.991751785760943,9.94755488725604},height_95%_HPD={8.362529691193814,9.338661881673339},rate=2.6496353617225374E-4,rate_median=2.648970247752943E-4,length_median=0.466376339047919,height=8.85842451750085]:0.483941)[&length_range={0.008826087884472145,1.698397367025457},rate_95%_HPD={2.50849376460533E-4,2.792657600434428E-4},length_95%_HPD={0.053584631656928394,0.7688979976633998},length=0.3877284672959272,posterior=1.0,height_median=9.34316297370647,rate_range={2.3570588429703274E-4,2.995907747872008E-4},height_range={8.518287925729283,10.671220339440907},height_95%_HPD={8.894585583780621,9.823236862072466},rate=2.6496353617225374E-4,rate_median=2.648970247752943E-4,length_median=0.35975867106300896,height=9.352300812307716]:0.380440)[&length_range={0.024562061305374527,1.854523633228304},rate_95%_HPD={2.50849376460533E-4,2.792657600434428E-4},length_95%_HPD={0.1528357167966643,0.9327034440292898},length=0.5280615911448473,posterior=1.0,height_median=9.723602760180796,rate_range={2.3570588429703274E-4,2.995907747872008E-4},height_range={8.66515530526998,11.268346642942433},height_95%_HPD={9.25228380962372,10.25397370532433},rate=2.6496353617225374E-4,rate_median=2.648970247752943E-4,length_median=0.5045378159051381,height=9.740029279603611]:0.488628,ERR386629[&length_range={3.364875540334822E-5,1.898776077164662},height_95%_HPD={9.952054999999959,9.952054999999987},rate_95%_HPD={2.50849376460533E-4,2.792657600434428E-4},length_95%_HPD={3.364875540334822E-5,0.7963303978212402},rate=2.6496353617225374E-4,length=0.31499160946679,rate_median=2.648970247752943E-4,length_median=0.2603849837809662,height_median=9.952054999999973,rate_range={2.3570588429703274E-4,2.995907747872008E-4},height_range={9.952054999999941,9.952055000000009},height=9.952055000001513]:0.260176)[&length_range={8.7645680026327E-4,1.6398857284420938},rate_95%_HPD={2.50849376460533E-4,2.792626484743165E-4},length_95%_HPD={0.003502443735470706,0.6007570702213929},length=0.2564074886914723,posterior=0.997371178884172,height_median=10.212230989978952,rate_range={2.3570588429703274E-4,2.995907747872008E-4},height_range={9.952088648755371,11.850831077164628},height_95%_HPD={9.95209474719331,10.74833618031105},rate=2.6496324264709486E-4,rate_median=2.6489744222277245E-4,length_median=0.21713027413700559,height=10.266828284554434]:0.266481)[&length_range={0.3500878847194233,4.315725689664401},rate_95%_HPD={2.50849376460533E-4,2.792657600434428E-4},length_95%_HPD={0.8719764162058397,2.7454682050754737},length=1.7767575658232337,posterior=1.0,height_median=10.478712199801762,rate_range={2.3570588429703274E-4,2.995907747872008E-4},height_range={9.959049772624542,12.453207174699216},height_95%_HPD={10.021853984679598,11.107053037862592},rate=2.6496353617225374E-4,rate_median=2.648970247752943E-4,length_median=1.743061233660951,height=10.523873928407061]:1.79346)[&length_range={0.053414092796778334,3.704337452598695},rate_95%_HPD={2.50849376460533E-4,2.792657600434428E-4},length_95%_HPD={0.26967643312464595,2.0208674903684525},length=1.0921690902493406,posterior=1.0,height_median=12.272171822161699,rate_range={2.3570588429703274E-4,2.995907747872008E-4},height_range={10.68021240024531,14.850187273346762},height_95%_HPD={11.33364640993507,13.282323858779034},rate=2.6496353617225374E-4,rate_median=2.648970247752943E-4,length_median=1.0393641449833897,height=12.300631494230219]:1.10178,(ERR572821[&length_range={0.9548285568274171,5.528716090267942},height_95%_HPD={7.952054999999959,7.952054999999987},rate_95%_HPD={2.50849376460533E-4,2.792657600434428E-4},length_95%_HPD={1.8894674969016272,4.234131925502044},rate=2.6496353617225374E-4,length=3.0537878567415206,rate_median=2.648970247752943E-4,length_median=3.0302040656636926,height_median=7.952054999999973,rate_range={2.3570588429703274E-4,2.995907747872008E-4},height_range={7.952054999999941,7.952055000000005},height=7.9520550000015]:3.03031,((((ERS2318708[&length_range={0.2086046354571387,5.6901229581150545},height_95%_HPD={3.952054999999959,3.952054999999987},rate_95%_HPD={2.50849376460533E-4,2.792657600434428E-4},length_95%_HPD={0.6487409756253886,3.9739759668293484},rate=2.6496353617225374E-4,length=2.1243513746733855,rate_median=2.648970247752943E-4,length_median=1.9907809862548964,height_median=3.952054999999973,rate_range={2.3570588429703274E-4,2.995907747872008E-4},height_range={3.952054999999941,3.952055000000012},height=3.9520550000014345]:1.93219,ERS2318689[&length_range={0.2086046354571387,7.053108807701481},height_95%_HPD={3.952054999999959,3.952054999999987},rate_95%_HPD={2.50849376460533E-4,2.792657600434428E-4},length_95%_HPD={0.5798976087867658,3.967777838976068},rate=2.6496353617225374E-4,length=2.133573938959254,rate_median=2.648970247752943E-4,length_median=1.9907809862548964,height_median=3.952054999999973,rate_range={2.3570588429703274E-4,2.995907747872008E-4},height_range={3.952054999999941,3.952055000000012},height=3.9520550000014345]:1.93219)[&length_range={1.0654585155922547E-4,5.320330805821214},rate_95%_HPD={2.5079662697959104E-4,2.792364051519428E-4},length_95%_HPD={0.3793350802248572,3.822130883787321},length=2.198177426760035,posterior=0.9463578393932397,height_median=5.884247591293178,rate_range={2.3570588429703274E-4,2.995907747872008E-4},height_range={4.160659635457112,9.095390782113249},height_95%_HPD={4.583882655293749,7.5398021291911235},rate=2.6498702712102564E-4,rate_median=2.6491884182537455E-4,length_median=2.2460629516966035,height=5.9724145594859]:2.18457,((((SAMN08744334[&length_range={1.6414921906182656E-5,2.210357170631794},height_95%_HPD={4.205480000000065,4.205480000000094},rate_95%_HPD={2.50849376460533E-4,2.792657600434428E-4},length_95%_HPD={0.048877029695390206,1.1777334803406037},rate=2.6496353617225374E-4,length=0.603731866479888,rate_median=2.648970247752943E-4,length_median=0.5794962825801067,height_median=4.20548000000008,rate_range={2.3570588429703274E-4,2.995907747872008E-4},height_range={4.205480000000044,4.205480000000115},height=4.205480000002646]:0.506897,SAMN08744333[&length_range={0.06256032632788777,2.4715670152504723},height_95%_HPD={4.123287999999988,4.1232880000000165},rate_95%_HPD={2.50849376460533E-4,2.792657600434428E-4},length_95%_HPD={0.14281560153861417,1.3161968291035944},rate=2.6496353617225374E-4,length=0.719442918757351,rate_median=2.648970247752943E-4,length_median=0.695699382185996,height_median=4.123288000000002,rate_range={2.3570588429703274E-4,2.995907747872008E-4},height_range={4.123287999999967,4.123288000000038},height=4.1232880000020895]:0.589089)[&length_range={6.406902082645161E-6,2.251478336901795},rate_95%_HPD={2.5072683721978417E-4,2.792731659453592E-4},length_95%_HPD={6.406902082645161E-6,0.9871596966607203},length=0.4170385255111464,posterior=0.6183058313646779,height_median=4.712376641015554,rate_range={2.382189963163452E-4,2.9462846093018417E-4},height_range={4.2054964149219956,6.1465475885564445},height_95%_HPD={4.2364306238191105,5.254102795659193},rate=2.648962726087242E-4,rate_median=2.6483788923041865E-4,length_median=0.3632262332877083,height=4.737832236379629]:0.394811,(SAMN08744335[&length_range={0.03767987262688077,2.5844707361946684},height_95%_HPD={3.7863019999999636,3.786301999999992},rate_95%_HPD={2.50849376460533E-4,2.792657600434428E-4},length_95%_HPD={0.32963917756542394,1.5365351863512728},rate=2.6496353617225374E-4,length=0.9264371912170727,rate_median=2.648970247752943E-4,length_median=0.9090732562562449,height_median=3.786301999999978,rate_range={2.3570588429703274E-4,2.995907747872008E-4},height_range={3.7863019999999423,3.7863020000000134},height=3.7863019999953766]:0.906708,(SAMN40623248[&length_range={0.2525203809436505,2.911737978054311},height_95%_HPD={1.8465759999998994,1.8465759999999278},rate_95%_HPD={2.50849376460533E-4,2.792657600434428E-4},length_95%_HPD={0.6512972325362187,1.9531495504294312},rate=2.6496353617225374E-4,length=1.2828248140988332,rate_median=2.648970247752943E-4,length_median=1.2587350066378793,height_median=1.8465759999999136,rate_range={2.3570588429703274E-4,2.995907747872008E-4},height_range={1.846575999999878,1.8465759999999491},height=1.8465759999984688]:1.25874,SAMN40623250[&length_range={0.808685380943615,3.4679029780542754},height_95%_HPD={1.290410999999935,1.2904109999999633},rate_95%_HPD={2.50849376460533E-4,2.792657600434428E-4},length_95%_HPD={1.2074622325361832,2.5093145504293957},rate=2.6496353617225374E-4,length=1.8389898140987726,rate_median=2.648970247752943E-4,length_median=1.8149000066378438,height_median=1.2904109999999491,rate_range={2.3570588429703274E-4,2.995907747872008E-4},height_range={1.2904109999999136,1.2904109999999847},height=1.2904110000002817]:1.81490)[&length_range={0.3189876564932823,3.3114467129280234},rate_95%_HPD={2.50849376460533E-4,2.792657600434428E-4},length_95%_HPD={0.8556908942160346,2.3406726026049567},length=1.5845148359419938,posterior=1.0,height_median=3.1053110066377947,rate_range={2.3570588429703274E-4,2.995907747872008E-4},height_range={2.099096380943564,4.7583139780542325},height_95%_HPD={2.497873232536122,3.7997255504293506},rate=2.6496353617225374E-4,rate_median=2.648970247752943E-4,length_median=1.573171799828359,height=3.129400814098728]:1.58770)[&length_range={0.0010969192356675705,1.6037845474139205},rate_95%_HPD={2.50849376460533E-4,2.7926200253190113E-4},length_95%_HPD={0.01161363928553083,0.7615089916709659},length=0.33773196224538704,posterior=0.9871400912982469,height_median=4.69300977447984,rate_range={2.3570588429703274E-4,2.995907747872008E-4},height_range={3.823981872626849,6.3226423082361265},height_95%_HPD={4.116467273495985,5.318078636445964},rate=2.6496951314981186E-4,rate_median=2.649044897577082E-4,length_median=0.29512593548874033,height=4.71021815697788]:0.414178)[&length_range={0.0036897857750890495,2.686990098258134},rate_95%_HPD={2.50849376460533E-4,2.792657600434428E-4},length_95%_HPD={0.03792804968564578,1.1081562884538139},length=0.5327728042724006,posterior=0.9997158031226132,height_median=5.107187575296042,rate_range={2.3570588429703274E-4,2.995907747872008E-4},height_range={4.251796010861103,6.658153279167244},height_95%_HPD={4.545035945243622,5.727505195787479},rate=2.649634386793152E-4,rate_median=2.648970247752943E-4,length_median=0.490405292799597,height=5.125721140177907]:0.515756,ERR3269042[&length_range={0.025291023592670214,2.362294438060575},height_95%_HPD={4.952054999999959,4.952054999999987},rate_95%_HPD={2.50849376460533E-4,2.792657600434428E-4},length_95%_HPD={0.14287089944335118,1.3205502344611402},rate=2.6496353617225374E-4,length=0.706404316838736,rate_median=2.648970247752943E-4,length_median=0.6708508437068286,height_median=4.952054999999973,rate_range={2.3570588429703274E-4,2.995907747872008E-4},height_range={4.9520549999999375,4.9520550000000085},height=4.95205500000146]:0.670888)[&length_range={0.08035853566900375,3.725464446885729},rate_95%_HPD={2.50849376460533E-4,2.792657600434428E-4},length_95%_HPD={0.4277286390420656,2.051304872549438},length=1.221064025098993,posterior=1.0,height_median=5.622943151897584,rate_range={2.3570588429703274E-4,2.995907747872008E-4},height_range={4.977346023592631,7.314349438060539},height_95%_HPD={5.094925899443325,6.272605234461107},rate=2.6496353617225374E-4,rate_median=2.648970247752943E-4,length_median=1.1874856205801443,height=5.65850404986984]:1.23971,ERR3269043[&length_range={1.5321539911006035,5.525353765435565},height_95%_HPD={3.952054999999959,3.952054999999987},rate_95%_HPD={2.50849376460533E-4,2.792657600434428E-4},length_95%_HPD={2.0797217225750737,3.8035388078736103},rate=2.6496353617225374E-4,length=2.927513074968901,rate_median=2.648970247752943E-4,length_median=2.9105988525345747,height_median=3.952054999999973,rate_range={2.3570588429703274E-4,2.995907747872008E-4},height_range={3.952054999999941,3.9520550000000085},height=3.9520550000014345]:2.91060)[&length_range={0.09872240035060731,3.71359057856618},rate_95%_HPD={2.50849376460533E-4,2.792657600434428E-4},length_95%_HPD={0.5511023685014393,2.2944850578045504},length=1.3828507437647444,posterior=1.0,height_median=6.862653852534542,rate_range={2.3570588429703274E-4,2.995907747872008E-4},height_range={5.484208991100587,9.477408765435541},height_95%_HPD={6.031776722575049,7.755593807873584},rate=2.6496353617225374E-4,rate_median=2.648970247752943E-4,length_median=1.35016736604201,height=6.879568074968869]:1.20616)[&length_range={2.4948496832877254E-6,3.0101676324060094},rate_95%_HPD={2.5085853838926195E-4,2.794038884150724E-4},length_95%_HPD={2.4948496832877254E-6,0.9698472004633762},length=0.346151701184035,posterior=0.38963391889731613,height_median=8.068818710585722,rate_range={2.382189963163452E-4,2.995907747872008E-4},height_range={6.306057898691552,10.327720099250023},height_95%_HPD={7.1995267266231195,8.995540624876774},rate=2.6506896573144396E-4,rate_median=2.6498308113561894E-4,length_median=0.2619192670240227,height=8.079480395141458]:0.367263,(ERR1878608[&length_range={1.222533090661308,4.397046471983243},height_95%_HPD={4.952054999999959,4.952054999999987},rate_95%_HPD={2.50849376460533E-4,2.792657600434428E-4},length_95%_HPD={1.6391078861950428,3.1100175816476057},rate=2.6496353617225374E-4,length=2.3654635635834618,rate_median=2.648970247752943E-4,length_median=2.3384288166196576,height_median=4.952054999999973,rate_range={2.3570588429703274E-4,2.995907747872008E-4},height_range={4.952054999999941,4.9520550000000085},height=4.95205500000146]:2.33843,(ERR572563[&length_range={3.322020746363563E-4,1.6506176478070014},height_95%_HPD={5.952054999999959,5.952054999999987},rate_95%_HPD={2.50849376460533E-4,2.792657600434428E-4},length_95%_HPD={0.003072181493394943,0.5616797253887489},rate=2.6496353617225374E-4,length=0.2407222812096449,rate_median=2.648970247752943E-4,length_median=0.2042359068210997,height_median=5.952054999999973,rate_range={2.3570588429703274E-4,2.995907747872008E-4},height_range={5.9520549999999375,5.952055000000012},height=5.952055000001478]:0.204236,ERR1878607[&length_range={1.0003322020746364,2.6506176478070014},height_95%_HPD={4.952054999999959,4.952054999999987},rate_95%_HPD={2.50849376460533E-4,2.792657600434428E-4},length_95%_HPD={1.003072181493395,1.5616797253887489},rate=2.6496353617225374E-4,length=1.2407222812096492,rate_median=2.648970247752943E-4,length_median=1.2042359068210997,height_median=4.952054999999973,rate_range={2.3570588429703274E-4,2.995907747872008E-4},height_range={4.9520549999999375,4.952055000000012},height=4.95205500000146]:1.20424)[&length_range={0.14010871971868255,3.2886714657091742},rate_95%_HPD={2.50849376460533E-4,2.792657600434428E-4},length_95%_HPD={0.45773235086637776,1.857669635759966},length=1.1247412823738376,posterior=1.0,height_median=6.156290906821074,rate_range={2.3570588429703274E-4,2.995907747872008E-4},height_range={5.952387202074593,7.602672647806962},height_95%_HPD={5.955127181493374,6.513734725388726},rate=2.6496353617225374E-4,rate_median=2.648970247752943E-4,length_median=1.0929872121122086,height=6.1927772812095885]:1.13419)[&length_range={0.038277338068789746,2.8422044825817174},rate_95%_HPD={2.50849376460533E-4,2.792657600434428E-4},length_95%_HPD={0.24082847349219616,1.727694333871023},length=0.9400007778533667,posterior=1.0,height_median=7.290483816619634,rate_range={2.3570588429703274E-4,2.995907747872008E-4},height_range={6.174588090661278,9.34910147198321},height_95%_HPD={6.591162886195015,8.06207258164758},rate=2.6496353617225374E-4,rate_median=2.648970247752943E-4,length_median=0.8968742087971409,height=7.317518563583506]:1.14560)[&length_range={0.011537649488825963,4.43869551249312},rate_95%_HPD={2.5085553357540285E-4,2.792758428154293E-4},length_95%_HPD={0.7702212139054438,2.9116870557032684},length=1.8111294574515526,posterior=0.9989875486243095,height_median=8.436081770559127,rate_range={2.3570588429703274E-4,2.995907747872008E-4},height_range={6.8853642421370616,10.708516727462936},height_95%_HPD={7.5739406010735095,9.303038583892793},rate=2.6496313713928577E-4,rate_median=2.6489672888934225E-4,length_median=1.7734847459982461,height=8.449171961293494]:1.79704,((ERR386663[&length_range={1.4542624944269278E-6,1.6778062268623213},height_95%_HPD={6.952054999999959,6.952054999999987},rate_95%_HPD={2.50849376460533E-4,2.792657600434428E-4},length_95%_HPD={1.4542624944269278E-6,0.5429470255589894},rate=2.6496353617225374E-4,length=0.2027552136711192,rate_median=2.648970247752943E-4,length_median=0.15892084074237545,height_median=6.952054999999973,rate_range={2.3570588429703274E-4,2.995907747872008E-4},height_range={6.9520549999999375,6.9520550000000085},height=6.95205500000149]:0.107323,ERR386656[&length_range={1.4542624944269278E-6,1.8672670634869544},height_95%_HPD={6.952054999999959,6.952054999999987},rate_95%_HPD={2.50849376460533E-4,2.792657600434428E-4},length_95%_HPD={1.4542624944269278E-6,0.5401504939420407},rate=2.6496353617225374E-4,length=0.20290279230983677,rate_median=2.648970247752943E-4,length_median=0.15911935066041494,height_median=6.952054999999973,rate_range={2.3570588429703274E-4,2.995907747872008E-4},height_range={6.9520549999999375,6.9520550000000085},height=6.95205500000149]:0.107323)[&length_range={3.058117139076444E-5,1.660089657992061},rate_95%_HPD={2.510891072354242E-4,2.7940547413437053E-4},length_95%_HPD={3.058117139076444E-5,0.6151973135294257},length=0.23216915435849822,posterior=0.5517682374464911,height_median=7.05937779094023,rate_range={2.382189963163452E-4,2.9462846093018417E-4},height_range={6.952056454262468,8.228621733779935},height_95%_HPD={6.952056454262468,7.353319047697433},rate=2.649743648117793E-4,rate_median=2.6490246537034764E-4,length_median=0.18322783950477461,height=7.095579147507494]:0.216815,ERR386661[&length_range={8.808336366490366E-4,1.8622173420152457},height_95%_HPD={6.952054999999959,6.952054999999987},rate_95%_HPD={2.50849376460533E-4,2.792657600434428E-4},length_95%_HPD={0.006796472307964763,0.6999102792461009},rate=2.6496353617225374E-4,length=0.2983639979910177,rate_median=2.648970247752943E-4,length_median=0.2532450364498535,height_median=6.952054999999973,rate_range={2.3570588429703274E-4,2.995907747872008E-4},height_range={6.952054999999941,6.9520550000000085},height=6.95205500000149]:0.324137)[&length_range={0.8936660419358988,5.377190365688651},rate_95%_HPD={2.50849376460533E-4,2.792657600434428E-4},length_95%_HPD={1.861386066873913,4.04612546050033},length=2.944146666103786,posterior=1.0,height_median=7.2761923128746915,rate_range={2.3570588429703274E-4,2.995907747872008E-4},height_range={6.956690407034678,8.819322063486922},height_95%_HPD={6.990119916203135,7.730482492182119},rate=2.6496353617225374E-4,rate_median=2.648970247752943E-4,length_median=2.9176735326306256,height=7.315556138169579]:2.95693)[&length_range={0.01821374669895448,3.278793961659659},rate_95%_HPD={2.5085553357540285E-4,2.792748035145576E-4},length_95%_HPD={0.09524273523000915,1.52290801491392},length=0.7461949197379285,posterior=0.9996625162081032,height_median=10.233126367021754,rate_range={2.3570588429703274E-4,2.995907747872008E-4},height_range={8.193539689726371,12.675358216545941},height_95%_HPD={9.209912442000206,11.369861339472973},rate=2.6496343276076906E-4,rate_median=2.6489698220647786E-4,length_median=0.6840292195794273,height=10.259977973239666]:0.749236)[&length_range={0.24051410384124772,5.9348876339575245},rate_95%_HPD={2.50849376460533E-4,2.792657600434428E-4},length_95%_HPD={1.1103418007961547,3.7078242352494453},length=2.3867879693465683,posterior=1.0,height_median=10.982362725281853,rate_range={2.3570588429703274E-4,2.995907747872008E-4},height_range={8.906883556827399,13.480771090267922},height_95%_HPD={9.839741218464475,12.183457925804618},rate=2.6496353617225374E-4,rate_median=2.648970247752943E-4,length_median=2.36126662939777,height=11.006020411099332]:2.39159)[&length_range={0.01750154893838385,3.9578156085152436},rate_95%_HPD={2.50849376460533E-4,2.792657600434428E-4},length_95%_HPD={0.12182378188499143,1.7892930730896275},length=0.8905774533487645,posterior=0.9999822376951634,height_median=13.373951224523752,rate_range={2.3570588429703274E-4,2.995907747872008E-4},height_range={11.355388594720985,15.845689871865265},height_95%_HPD={12.31835749510154,14.500428325789699},rate=2.649636274121964E-4,rate_median=2.648970573401868E-4,length_median=0.8248298873067332,height=13.392793741543333]:0.893951,ERR572756[&length_range={1.082136739071986,6.24856334216436},height_95%_HPD={10.952054999999959,10.952054999999987},rate_95%_HPD={2.50849376460533E-4,2.792657600434428E-4},length_95%_HPD={2.1445881378691993,4.499174639742428},rate=2.6496353617225374E-4,length=3.331301779748359,rate_median=2.648970247752943E-4,length_median=3.3158734880618326,height_median=10.952054999999973,rate_range={2.3570588429703274E-4,2.995907747872008E-4},height_range={10.952054999999945,10.952055000000001},height=10.952055000001517]:3.31585)[&length_range={0.025391213289605474,4.1973853198497935},rate_95%_HPD={2.50849376460533E-4,2.792657600434428E-4},length_95%_HPD={0.2487042107493007,2.4313453967015963},length=1.2650942369630918,posterior=0.9999822376951634,height_median=14.267902400103189,rate_range={2.3570588429703274E-4,2.995907747872008E-4},height_range={12.03419173907196,17.20061834216432},height_95%_HPD={13.09664313786918,15.451229639742387},rate=2.649637857304401E-4,rate_median=2.648970573401868E-4,length_median=1.200611652916061,height=14.28335102785821]:1.26999,ERR1878564[&length_range={1.3241660028236506,5.912485426438813},height_95%_HPD={11.952054999999959,11.952054999999987},rate_95%_HPD={2.50849376460533E-4,2.792657600434428E-4},length_95%_HPD={2.4284090610664926,4.825295804318685},rate=2.6496353617225374E-4,length=3.5962237460492394,rate_median=2.648970247752943E-4,length_median=3.5890170144230904,height_median=11.952054999999973,rate_range={2.3570588429703274E-4,2.995907747872008E-4},height_range={11.952054999999945,11.952055000000001},height=11.952055000001522]:3.58584)[&length_range={0.004399631104053725,3.5566882675113174},rate_95%_HPD={2.5085553357540285E-4,2.792556941356518E-4},length_95%_HPD={0.048531942808196504,1.953970103210704},length=0.9182882000589158,posterior=0.9934634718201034,height_median=15.537896041404977,rate_range={2.3570588429703274E-4,2.995907747872008E-4},height_range={13.276221002823618,17.864540426438786},height_95%_HPD={14.363948178016287,16.75036405986501},rate=2.64965291465379E-4,rate_median=2.6490129917160514E-4,length_median=0.8364765730098842,height=15.543762278682728]:0.953199,((((((SAMN17861260[&length_range={0.0028341537896423574,1.5428225747154674},height_95%_HPD={9.952054999999959,9.952054999999987},rate_95%_HPD={2.50849376460533E-4,2.792657600434428E-4},length_95%_HPD={0.04692076262880818,0.725960182610061},rate=2.6496353617225374E-4,length=0.35832745816338607,rate_median=2.648970247752943E-4,length_median=0.32984276419465,height_median=9.952054999999973,rate_range={2.3570588429703274E-4,2.995907747872008E-4},height_range={9.952054999999941,9.952055000000009},height=9.952055000001513]:0.370880,(SAMN17861261[&length_range={3.783772790200146E-6,1.36036628029437},height_95%_HPD={9.952054999999959,9.952054999999987},rate_95%_HPD={2.50849376460533E-4,2.792657600434428E-4},length_95%_HPD={3.783772790200146E-6,0.5030484665593615},rate=2.6496353617225374E-4,length=0.1957049883766643,rate_median=2.648970247752943E-4,length_median=0.15819664545814938,height_median=9.952054999999973,rate_range={2.3570588429703274E-4,2.995907747872008E-4},height_range={9.952054999999941,9.952055000000009},height=9.952055000001513]:0.120433,(SAMN17861262[&length_range={0.007974418308270614,1.8474977949975226},height_95%_HPD={8.952054999999959,8.952054999999987},rate_95%_HPD={2.50849376460533E-4,2.792657600434428E-4},length_95%_HPD={0.07408485684423738,1.1266943468196633},rate=2.6496353617225374E-4,length=0.5585162568530185,rate_median=2.648970247752943E-4,length_median=0.5119983875436809,height_median=8.952054999999973,rate_range={2.3570588429703274E-4,2.995907747872008E-4},height_range={8.952054999999937,8.952055000000009},height=8.952055000001506]:0.489762,SAMN17861263[&length_range={0.007974418308270614,1.8910366162185088},height_95%_HPD={8.952054999999959,8.952054999999987},rate_95%_HPD={2.50849376460533E-4,2.792657600434428E-4},length_95%_HPD={0.07301642046448364,1.1401173811547558},rate=2.6496353617225374E-4,length=0.5599903817910674,rate_median=2.648970247752943E-4,length_median=0.5119983875436809,height_median=8.952054999999973,rate_range={2.3570588429703274E-4,2.995907747872008E-4},height_range={8.952054999999937,8.952055000000009},height=8.952055000001506]:0.489762)[&length_range={1.5883010604511583E-6,2.1568438274323167},rate_95%_HPD={2.509144848864909E-4,2.792822354546938E-4},length_95%_HPD={0.06291038544388705,1.1852384817133501},length=0.6795485481032666,posterior=0.9412955825147871,height_median=9.44181653149375,rate_range={2.3570588429703274E-4,2.995907747872008E-4},height_range={8.960029418308253,10.666672632043948},height_95%_HPD={9.046300973910434,9.968925703718192},rate=2.6499419500595166E-4,rate_median=2.6493716250306686E-4,length_median=0.692047436626984,height=9.472809763005083]:0.630672)[&length_range={2.7037094234572123E-6,1.3847939816743189},rate_95%_HPD={2.5079145658470786E-4,2.792690787383814E-4},length_95%_HPD={1.1502336520230472E-4,0.601333021366548},length=0.25573212808559165,posterior=0.6821080303380167,height_median=10.07248832373494,rate_range={2.3832954844828368E-4,2.995907747872008E-4},height_range={9.952058783772763,10.938784840202569},height_95%_HPD={9.952058783772763,10.356864880414658},rate=2.65040199163746E-4,rate_median=2.649668344962711E-4,length_median=0.22177407579510966,height=10.104323626109371]:0.250447)[&length_range={0.0012180118828144515,1.7735337746066087},rate_95%_HPD={2.50849376460533E-4,2.792657600434428E-4},length_95%_HPD={0.028755571250789203,0.8543714874536708},length=0.41799418515979336,posterior=0.9995026554645731,height_median=10.322934977643357,rate_range={2.3570588429703274E-4,2.995907747872008E-4},height_range={9.965524619735596,11.494877574715453},height_95%_HPD={10.035439410768902,10.708576332618435},rate=2.64963498542775E-4,rate_median=2.648970899050793E-4,length_median=0.3898490392006213,height=10.34758814339514]:0.437107,(ERR1878582[&length_range={1.1707227720592073E-7,2.464349131985246},height_95%_HPD={8.952054999999959,8.952054999999987},rate_95%_HPD={2.50849376460533E-4,2.792657600434428E-4},length_95%_HPD={1.1707227720592073E-7,0.8525195838863393},rate=2.6496353617225374E-4,length=0.28069373278639775,rate_median=2.648970247752943E-4,length_median=0.1925267442500509,height_median=8.952054999999973,rate_range={2.3570588429703274E-4,2.995907747872008E-4},height_range={8.952054999999941,8.952055000000009},height=8.952055000001506]:0.191878,ERR1878581[&length_range={1.1707227720592073E-7,2.5829709312693367},height_95%_HPD={8.952054999999959,8.952054999999987},rate_95%_HPD={2.50849376460533E-4,2.792657600434428E-4},length_95%_HPD={1.1707227720592073E-7,0.8525195838863393},rate=2.6496353617225374E-4,length=0.28067443804469394,rate_median=2.648970247752943E-4,length_median=0.1925267442500509,height_median=8.952054999999973,rate_range={2.3570588429703274E-4,2.995907747872008E-4},height_range={8.952054999999941,8.952055000000009},height=8.952055000001506]:0.191878)[&length_range={2.441592683251059E-4,2.917975869407897},rate_95%_HPD={2.5085553357540285E-4,2.792748035145576E-4},length_95%_HPD={0.7932886480306554,2.2405706275129393},length=1.537230118441068,posterior=0.9971047443116219,height_median=9.143932547669014,rate_range={2.3570588429703274E-4,2.995907747872008E-4},height_range={8.952055117072266,11.280249930905118},height_95%_HPD={8.952055117072266,9.789045790035075},rate=2.6496749711705294E-4,rate_median=2.648994833037439E-4,length_median=1.5675546541303405,height=9.228720100605747]:1.61611)[&length_range={4.1767610108323083E-4,1.990050860978247},rate_95%_HPD={2.50849376460533E-4,2.792657600434428E-4},length_95%_HPD={0.0504497116452729,0.9953958564015899},length=0.5127287487447603,posterior=0.999396081635553,height_median=10.760041593017633,rate_range={2.3570588429703274E-4,2.995907747872008E-4},height_range={10.0110903698015,12.077710840006759},height_95%_HPD={10.280702310139631,11.237504537436642},rate=2.6496339739464996E-4,rate_median=2.648970247752943E-4,length_median=0.48995143184305867,height=10.765623052817752]:0.480784,ERR1878567[&length_range={0.0012004503662232935,1.6948225648715116},height_95%_HPD={10.952054999999959,10.952054999999987},rate_95%_HPD={2.50849376460533E-4,2.792657600434428E-4},length_95%_HPD={0.01340932232872838,0.7195057454519169},rate=2.6496353617225374E-4,length=0.3262553960154592,rate_median=2.648970247752943E-4,length_median=0.28887678760669644,height_median=10.952054999999973,rate_range={2.3570588429703274E-4,2.995907747872008E-4},height_range={10.952054999999941,10.952055000000009},height=10.952055000001517]:0.288771)[&length_range={1.2394229315937366E-4,2.2259842076130134},rate_95%_HPD={2.5085553357540285E-4,2.792748035145576E-4},length_95%_HPD={0.012573273519933537,0.8007549401041576},length=0.3532480139430646,posterior=0.9987921632711061,height_median=11.240825626736992,rate_range={2.3570588429703274E-4,2.995907747872008E-4},height_range={10.953255450366186,12.646877564871485},height_95%_HPD={10.96302874896799,11.668418075489583},rate=2.64963263186616E-4,rate_median=2.648975449454547E-4,length_median=0.3075773042959735,height=11.27812565415054]:0.353837,ERR1878568[&length_range={0.02760089925574505,2.4680064846304006},height_95%_HPD={10.952054999999959,10.952054999999987},rate_95%_HPD={2.50849376460533E-4,2.792657600434428E-4},length_95%_HPD={0.1803179341134289,1.2513025566026847},rate=2.6496353617225374E-4,length=0.6790188005249577,rate_median=2.648970247752943E-4,length_median=0.6423993016884353,height_median=10.952054999999973,rate_range={2.3570588429703274E-4,2.995907747872008E-4},height_range={10.952054999999941,10.952055000000009},height=10.952055000001517]:0.642608)[&length_range={0.017282744917723747,3.46241195552747},rate_95%_HPD={2.50849376460533E-4,2.792657600434428E-4},length_95%_HPD={0.0865002101417538,1.5140447457544894},length=0.7314682172263217,posterior=1.0,height_median=11.594663043603362,rate_range={2.3570588429703274E-4,2.995907747872008E-4},height_range={10.99944426368683,13.42006148463038},height_95%_HPD={11.131599983506572,12.202247813850018},rate=2.6496353617225374E-4,rate_median=2.648970247752943E-4,length_median=0.663186433501453,height=11.631349154405884]:0.716123,ERR386683[&length_range={1.2409474507033504,5.201037886634085},height_95%_HPD={9.952054999999959,9.952054999999987},rate_95%_HPD={2.50849376460533E-4,2.792657600434428E-4},length_95%_HPD={1.5593886985237404,3.369795014329023},rate=2.6496353617225374E-4,length=2.410762371632176,rate_median=2.648970247752943E-4,length_median=2.3587310963489525,height_median=9.952054999999973,rate_range={2.3570588429703274E-4,2.995907747872008E-4},height_range={9.952054999999941,9.952055000000005},height=9.952055000001513]:2.35873)[&length_range={0.22793819900189582,5.597457319803384},rate_95%_HPD={2.50849376460533E-4,2.792657600434428E-4},length_95%_HPD={1.2100265053011299,3.832275485857343},length=2.482402570266585,posterior=1.0,height_median=12.310786096348927,rate_range={2.3570588429703274E-4,2.995907747872008E-4},height_range={11.193002450703332,15.153092886634056},height_95%_HPD={11.51144369852372,13.32185001432898},rate=2.6496353617225374E-4,rate_median=2.648970247752943E-4,length_median=2.465066200957553,height=12.362817371632254]:2.50077,(ERR1878148[&length_range={0.001856965318786763,2.6568016081303067},height_95%_HPD={12.952054999999959,12.952054999999987},rate_95%_HPD={2.50849376460533E-4,2.792657600434428E-4},length_95%_HPD={0.04836920253863042,1.4048104276909736},rate=2.6496353617225374E-4,length=0.691148362114006,rate_median=2.648970247752943E-4,length_median=0.6414108852845803,height_median=12.952054999999973,rate_range={2.3570588429703274E-4,2.995907747872008E-4},height_range={12.952054999999945,12.952055000000001},height=12.952055000001524]:0.641411,ERR1878552[&length_range={1.0018569653187868,3.6568016081303067},height_95%_HPD={11.952054999999959,11.952054999999987},rate_95%_HPD={2.50849376460533E-4,2.792657600434428E-4},length_95%_HPD={1.0483692025386304,2.4048104276909736},rate=2.6496353617225374E-4,length=1.6911483621139831,rate_median=2.648970247752943E-4,length_median=1.6414108852845803,height_median=11.952054999999973,rate_range={2.3570588429703274E-4,2.995907747872008E-4},height_range={11.952054999999945,11.952055000000001},height=11.952055000001522]:1.64141)[&length_range={0.051798743192458474,3.8957023837286027},rate_95%_HPD={2.50849376460533E-4,2.792657600434428E-4},length_95%_HPD={0.29694936093972935,2.201589908219379},length=1.2020165797847555,posterior=1.0,height_median=13.593465885284537,rate_range={2.3570588429703274E-4,2.995907747872008E-4},height_range={12.953911965318753,15.608856608130296},height_95%_HPD={13.000424202538618,14.356865427690948},rate=2.6496353617225374E-4,rate_median=2.648970247752943E-4,length_median=1.1471373797044748,height=13.643203362113967]:1.21809)[&length_range={0.06465451695769886,4.3549621219055865},rate_95%_HPD={2.50849376460533E-4,2.792657600434428E-4},length_95%_HPD={0.41393011115087575,2.8504271741795932},length=1.6141036684140158,posterior=1.0,height_median=14.811552780681197,rate_range={2.3570588429703274E-4,2.995907747872008E-4},height_range={13.110572959614004,17.528643466605768},height_95%_HPD={13.794919452951426,15.979431221582004},rate=2.6496353617225374E-4,rate_median=2.648970247752943E-4,length_median=1.582390926020988,height=14.845219941898659]:1.67954)[&length_range={0.0033660749533268586,3.905903169272003},rate_95%_HPD={2.50849376460533E-4,2.792657600434428E-4},length_95%_HPD={0.08537796288924682,2.1292641655964832},length=1.0887868470116193,posterior=0.9997690900371232,height_median=16.49109458041575,rate_range={2.3570588429703274E-4,2.995907747872008E-4},height_range={14.16164476705032,18.593971148552228},height_95%_HPD={15.344610118951259,17.489825533608617},rate=2.649635654260479E-4,rate_median=2.648972660639259E-4,length_median=1.0337334393111988,height=16.46174078024011]:1.01856,ERR1878101[&length_range={0.004413008229619209,2.4805118400917046},height_95%_HPD={16.95205499999996,16.952054999999987},rate_95%_HPD={2.50849376460533E-4,2.792657600434428E-4},length_95%_HPD={0.0983083047759763,1.1839494325183537},rate=2.6496353617225374E-4,length=0.5984342375791707,rate_median=2.648970247752943E-4,length_median=0.5575548174318463,height_median=16.952054999999973,rate_range={2.3570588429703274E-4,2.995907747872008E-4},height_range={16.952054999999945,16.952055},height=16.952055000001533]:0.557596)[&length_range={0.06206526149122027,3.2377704103139067},rate_95%_HPD={2.50849376460533E-4,2.792657600434428E-4},length_95%_HPD={0.3628751346841952,1.97678837818534},length=1.1754746843167765,posterior=1.0,height_median=17.50965085300843,rate_range={2.3570588429703274E-4,2.995907747872008E-4},height_range={16.956468008229592,19.432566840091685},height_95%_HPD={17.05036330477595,18.136004432518327},rate=2.6496353617225374E-4,rate_median=2.648970247752943E-4,length_median=1.1536777380256886,height=17.55052006342675]:1.10411,ERR1877955[&length_range={0.3314686199772794,3.744340957601146},height_95%_HPD={16.95205499999996,16.952054999999987},rate_95%_HPD={2.50849376460533E-4,2.792657600434428E-4},length_95%_HPD={0.9127143252115886,2.570971112887623},rate=2.6496353617225374E-4,length=1.7667266218036373,rate_median=2.648970247752943E-4,length_median=1.7686774114479178,height_median=16.952054999999973,rate_range={2.3570588429703274E-4,2.995907747872008E-4},height_range={16.952054999999945,16.952055},height=16.952055000001533]:1.66171)[&length_range={1.0602546247184819E-5,2.6347901009153425},rate_95%_HPD={2.5085853838926195E-4,2.7926166108138223E-4},length_95%_HPD={1.0602546247184819E-5,1.2124447078831615},length=0.48547019362581056,posterior=0.7047372066999413,height_median=18.61376115879401,rate_range={2.3735560208229024E-4,2.995907747872008E-4},height_range={17.283523619977252,20.58755772594642},height_95%_HPD={17.837305464666745,19.417525202407013},rate=2.6494429557458047E-4,rate_median=2.6488037268681966E-4,length_median=0.404228248588165,height=18.616025931776687]:0.453783)[&length_range={0.009940339989704228,2.274743462765631},rate_95%_HPD={2.50849376460533E-4,2.792657600434428E-4},length_95%_HPD={0.06868491711936642,1.0956286163571818},length=0.5372079898602393,posterior=1.0,height_median=19.067544259154165,rate_range={2.3570588429703274E-4,2.995907747872008E-4},height_range={17.732539410701346,20.77575488840632},height_95%_HPD={18.39260428303547,19.806041007196654},rate=2.6496353617225374E-4,rate_median=2.648970247752943E-4,length_median=0.4933648794925247,height=19.085980614278114]:0.362841)[&length_range={1.8014850208913913E-5,2.204269034909398},rate_95%_HPD={2.5124269996394346E-4,2.7940547413437053E-4},length_95%_HPD={1.8014850208913913E-5,0.9359446365815636},length=0.3428105324283258,posterior=0.35604540045116256,height_median=19.430385517142135,rate_range={2.394614838222203E-4,2.995907747872008E-4},height_range={18.162766170820216,21.072297139885535},height_95%_HPD={18.705711269384686,20.183420265697773},rate=2.6511940080193447E-4,rate_median=2.650712522357269E-4,length_median=0.2644390505853984,height=19.446150134429292]:0.318989,ERR572810[&length_range={0.24999011461275344,3.732573187865949},height_95%_HPD={17.95205499999996,17.952054999999987},rate_95%_HPD={2.50849376460533E-4,2.792657600434428E-4},length_95%_HPD={0.7053372009054435,2.4328731301925117},rate=2.6496353617225374E-4,length=1.5760326633606767,rate_median=2.648970247752943E-4,length_median=1.5609331840261262,height_median=17.952054999999973,rate_range={2.3570588429703274E-4,2.995907747872008E-4},height_range={17.952054999999945,17.952055},height=17.952055000001536]:1.79732)[&length_range={0.2308663574985026,4.623474185364621},rate_95%_HPD={2.50849376460533E-4,2.792657600434428E-4},length_95%_HPD={0.6908826404574135,2.4807360976765764},length=1.5708051578638875,posterior=1.0,height_median=19.74937470569202,rate_range={2.3570588429703274E-4,2.995907747872008E-4},height_range={18.461591805141687,21.758289584817103},height_95%_HPD={19.004047116549184,20.53436025316187},rate=2.6496353617225374E-4,rate_median=2.648970247752943E-4,length_median=1.541833277629486,height=19.76522180937112]:1.41677)[&length_range={3.4086557647583504E-6,2.173522620386766},rate_95%_HPD={2.5044684468978983E-4,2.7887851828150044E-4},length_95%_HPD={3.4086557647583504E-6,0.8011809551191007},length=0.2757101843854745,posterior=0.30778521820991495,height_median=21.166142529439178,rate_range={2.382189963163452E-4,2.9217689337173304E-4},height_range={20.9520938614563,23.11089411019152},height_95%_HPD={20.9520938614563,21.775617209581522},rate=2.648557382247733E-4,rate_median=2.6477414664258833E-4,length_median=0.19721234874207738,height=21.24211479344781]:0.237713,((ERR1877952[&length_range={0.06546989253933333,2.9483692915928117},height_95%_HPD={17.95205499999996,17.952054999999987},rate_95%_HPD={2.50849376460533E-4,2.792657600434428E-4},length_95%_HPD={0.2947881489167372,1.7591747301153227},rate=2.6496353617225374E-4,length=0.9872033136745767,rate_median=2.648970247752943E-4,length_median=0.9554931621896223,height_median=17.952054999999973,rate_range={2.3570588429703274E-4,2.995907747872008E-4},height_range={17.952054999999945,17.952055},height=17.952055000001536]:1.13539,((((ERR572757[&length_range={0.5969509662285137,4.296362609145403},height_95%_HPD={10.952054999999959,10.952054999999987},rate_95%_HPD={2.50849376460533E-4,2.792657600434428E-4},length_95%_HPD={1.1896203743654254,2.937856412879025},rate=2.6496353617225374E-4,length=2.0338089201813134,rate_median=2.648970247752943E-4,length_median=2.0178719665894036,height_median=10.952054999999973,rate_range={2.3570588429703274E-4,2.995907747872008E-4},height_range={10.952054999999941,10.952055000000005},height=10.952055000001517]:2.01787,ERR1878569[&length_range={0.5969509662285137,4.296362609145403},height_95%_HPD={10.952054999999959,10.952054999999987},rate_95%_HPD={2.50849376460533E-4,2.792657600434428E-4},length_95%_HPD={1.1896203743654254,2.937856412879025},rate=2.6496353617225374E-4,length=2.0338089201813134,rate_median=2.648970247752943E-4,length_median=2.0178719665894036,height_median=10.952054999999973,rate_range={2.3570588429703274E-4,2.995907747872008E-4},height_range={10.952054999999941,10.952055000000005},height=10.952055000001517]:2.01787)[&length_range={0.2517650359153265,3.6285908640559583},rate_95%_HPD={2.50849376460533E-4,2.792657600434428E-4},length_95%_HPD={0.784237941042905,2.6151772876664},length=1.6946286428197084,posterior=1.0,height_median=12.969926966589377,rate_range={2.3570588429703274E-4,2.995907747872008E-4},height_range={11.549005966228492,15.248417609145378},height_95%_HPD={12.141675374365406,13.889911412878995},rate=2.6496353617225374E-4,rate_median=2.648970247752943E-4,length_median=1.6789790839425187,height=12.985863920181394]:1.67312,ERR1878136[&length_range={0.02689847527968503,2.5451387029531354},height_95%_HPD={13.952054999999959,13.952054999999987},rate_95%_HPD={2.50849376460533E-4,2.792657600434428E-4},length_95%_HPD={0.1639120014509885,1.342212538367077},rate=2.6496353617225374E-4,length=0.7284375630010265,rate_median=2.648970247752943E-4,length_median=0.6909904911876517,height_median=13.952054999999973,rate_range={2.3570588429703274E-4,2.995907747872008E-4},height_range={13.952054999999945,13.952055000000005},height=13.952055000001527]:0.690990)[&length_range={0.03935545626035619,2.83653027701466},rate_95%_HPD={2.50849376460533E-4,2.792657600434428E-4},length_95%_HPD={0.2313084440012414,1.5250410111827417},length=0.8362483517620367,posterior=1.0,height_median=14.643045491187621,rate_range={2.3570588429703274E-4,2.995907747872008E-4},height_range={13.978953475279667,16.49719370295311},height_95%_HPD={14.115967001450962,15.294267538367052},rate=2.6496353617225374E-4,rate_median=2.648970247752943E-4,length_median=0.7937208621877332,height=14.680492563000989]:0.843962,ERR1878155[&length_range={1.3097449990898653,4.764570962006086},height_95%_HPD={12.952054999999959,12.952054999999987},rate_95%_HPD={2.50849376460533E-4,2.792657600434428E-4},length_95%_HPD={1.757233787542111,3.4267104836212923},rate=2.6496353617225374E-4,length=2.5646859147630505,rate_median=2.648970247752943E-4,length_median=2.5349521134143007,height_median=12.952054999999973,rate_range={2.3570588429703274E-4,2.995907747872008E-4},height_range={12.952054999999945,12.952055000000001},height=12.952055000001524]:2.53495)[&length_range={1.3257480816029137,5.849790381293449},rate_95%_HPD={2.50849376460533E-4,2.792657600434428E-4},length_95%_HPD={2.3538892312958986,4.5067147678633415},length=3.4494487542765473,posterior=1.0,height_median=15.487007113414265,rate_range={2.3570588429703274E-4,2.995907747872008E-4},height_range={14.261799999089831,17.71662596200606},height_95%_HPD={14.709288787542086,16.378765483621265},rate=2.6496353617225374E-4,rate_median=2.648970247752943E-4,length_median=3.4470077357829734,height=15.51674091476299]:3.24913,((((((SAMN40623150[&length_range={0.002749491087460143,1.0701410633051136},height_95%_HPD={10.667901999999899,10.667901999999927},rate_95%_HPD={2.50849376460533E-4,2.792657600434428E-4},length_95%_HPD={0.01873606821762941,0.4344961676144159},rate=2.6496353617225374E-4,length=0.2037718988906512,rate_median=2.648970247752943E-4,length_median=0.1815980450982444,height_median=10.667901999999913,rate_range={2.3570588429703274E-4,2.995907747872008E-4},height_range={10.667901999999877,10.667901999999945},height=10.667902000006034]:0.181598,((SAMN40623234[&length_range={4.48802685293348E-6,3.368269788732778},height_95%_HPD={0.5095889999999912,0.5095890000000196},rate_95%_HPD={2.50849376460533E-4,2.792657600434428E-4},length_95%_HPD={4.48802685293348E-6,1.123333367399684},rate=2.6496353617225374E-4,length=0.37897218625111745,rate_median=2.648970247752943E-4,length_median=0.266970799916021,height_median=0.5095890000000054,rate_range={2.3570588429703274E-4,2.995907747872008E-4},height_range={0.5095889999999699,0.5095890000000409},height=0.5095890000003335]:0.265068,SAMN40623232[&length_range={4.48802685293348E-6,4.594821869819283},height_95%_HPD={0.5095889999999912,0.5095890000000196},rate_95%_HPD={2.50849376460533E-4,2.792657600434428E-4},length_95%_HPD={4.48802685293348E-6,1.123333367399684},rate=2.6496353617225374E-4,length=0.3793418312249728,rate_median=2.648970247752943E-4,length_median=0.266970799916021,height_median=0.5095890000000054,rate_range={2.3570588429703274E-4,2.995907747872008E-4},height_range={0.5095889999999699,0.5095890000000409},height=0.5095890000003335]:0.265068)[&length_range={0.0027626408532839264,5.221597769719453},rate_95%_HPD={2.50849376460533E-4,2.792657600434428E-4},length_95%_HPD={0.7664835644399237,2.7106175696221575},length=1.7950309051074633,posterior=0.9951153661699143,height_median=0.7746566250687046,rate_range={2.3570588429703274E-4,2.995907747872008E-4},height_range={0.5095934880268587,2.9518839683806064},height_95%_HPD={0.5095934880268587,1.5995271614335067},rate=2.649688472848234E-4,rate_median=2.649027610964348E-4,length_median=1.820390384182335,height=0.8799091116326491]:1.81049,SAMN40623249[&length_range={2.3002817703954292E-6,3.4185084697005736},height_95%_HPD={2.3726030000000122,2.3726030000000407},rate_95%_HPD={2.50849376460533E-4,2.792657600434428E-4},length_95%_HPD={2.3002817703954292E-6,0.89441238823161},rate=2.6496353617225374E-4,length=0.30160380974459716,rate_median=2.648970247752943E-4,length_median=0.2110303553504087,height_median=2.3726030000000264,rate_range={2.3570588429703274E-4,2.995907747872008E-4},height_range={2.372602999999991,2.372603000000062},height=2.372602999998845]:0.212544)[&length_range={4.951213906092648,9.198827842127006},rate_95%_HPD={2.50849376460533E-4,2.792657600434428E-4},length_95%_HPD={7.5088616902854906,8.717486500542964},length=8.195863018314418,posterior=1.0,height_median=2.5851470152399187,rate_range={2.3570588429703274E-4,2.995907747872008E-4},height_range={2.372605300281805,5.7911114697005885},height_95%_HPD={2.372605300281805,3.2717124409955005},rate=2.6496353617225374E-4,rate_median=2.648970247752943E-4,length_median=8.266253680032623,height=2.675810880576103]:8.26435)[&length_range={0.051090641051324326,1.9836038389626633},rate_95%_HPD={2.50849376460533E-4,2.792657600434428E-4},length_95%_HPD={0.15499437205857092,0.9537151241954653},length=0.5272818391825411,posterior=1.0,height_median=10.849500045098154,rate_range={2.3570588429703274E-4,2.995907747872008E-4},height_range={10.670651491087362,11.738043063305042},height_95%_HPD={10.68663806821754,11.102398167614325},rate=2.6496353617225374E-4,rate_median=2.648970247752943E-4,length_median=0.4994224441167816,height=10.871673898890588]:0.522079,((((ERS3035914[&length_range={0.02040263782046914,2.8052602752985027},height_95%_HPD={1.9520549999999588,1.9520549999999872},rate_95%_HPD={2.50849376460533E-4,2.792657600434428E-4},length_95%_HPD={0.1243297283469662,1.2018915184323329},rate=2.6496353617225374E-4,length=0.6185557421915849,rate_median=2.648970247752943E-4,length_median=0.5751869512475136,height_median=1.952054999999973,rate_range={2.3570588429703274E-4,2.995907747872008E-4},height_range={1.9520549999999375,1.9520550000000085},height=1.9520550000013015]:0.574380,ERS3013702[&length_range={0.02040263782046914,3.9303148546263227},height_95%_HPD={1.9520549999999588,1.9520549999999872},rate_95%_HPD={2.50849376460533E-4,2.792657600434428E-4},length_95%_HPD={0.124048057676454,1.2055078876484102},rate=2.6496353617225374E-4,length=0.6200697612309943,rate_median=2.648970247752943E-4,length_median=0.5757417826705238,height_median=1.952054999999973,rate_range={2.3570588429703274E-4,2.995907747872008E-4},height_range={1.9520549999999375,1.9520550000000085},height=1.9520550000013015]:0.574380)[&length_range={6.7566452538248E-4,4.207841932048048},rate_95%_HPD={2.50849376460533E-4,2.792657600434428E-4},length_95%_HPD={0.010263298603738757,1.3823847082056107},length=0.6034047968924212,posterior=0.9946002593296506,height_median=2.5264351923704567,rate_range={2.3570588429703274E-4,2.995907747872008E-4},height_range={1.9724576378204475,4.757315275298481},height_95%_HPD={2.069742427429535,3.1415390432011066},rate=2.6496669186381163E-4,rate_median=2.648979884221817E-4,length_median=0.5201140367940211,height=2.5691918623849173]:0.369592,ERS3013700[&length_range={0.07798584575567391,4.287981491556137},height_95%_HPD={1.9520549999999588,1.9520549999999872},rate_95%_HPD={2.50849376460533E-4,2.792657600434428E-4},length_95%_HPD={0.3555685509400881,1.8872471751136248},rate=2.6496353617225374E-4,length=1.1525880418378378,rate_median=2.648970247752943E-4,length_median=1.183592575132471,height_median=1.952054999999973,rate_range={2.3570588429703274E-4,2.995907747872008E-4},height_range={1.9520549999999375,1.9520550000000085},height=1.9520550000013015]:0.943972)[&length_range={1.2301485943666535E-5,3.512984070310816},rate_95%_HPD={2.508505047295869E-4,2.7930890805793405E-4},length_95%_HPD={1.2301485943666535E-5,1.279792434850774},length=0.5653355711822704,posterior=0.6141849766425691,height_median=2.896027170929596,rate_range={2.3735560208229024E-4,2.995907747872008E-4},height_range={2.064743744523085,4.96991234322736},height_95%_HPD={2.3121953880929382,3.5138126803270993},rate=2.651248459840091E-4,rate_median=2.6501874869043474E-4,length_median=0.5086591365533346,height=2.9063121227574613]:0.567068,SAMN40623254[&length_range={2.0214805712903683E-5,3.122372251579928},height_95%_HPD={3.121454000000071,3.1214540000000994},rate_95%_HPD={2.50849376460533E-4,2.792657600434428E-4},length_95%_HPD={2.0214805712903683E-5,0.8628327351339942},rate=2.6496353617225374E-4,length=0.28934089697045945,rate_median=2.648970247752943E-4,length_median=0.1987669153964018,height_median=3.121454000000085,rate_range={2.3570588429703274E-4,2.995907747872008E-4},height_range={3.1214540000000532,3.1214540000001207},height=3.1214540000021076]:0.341641)[&length_range={2.199898551058034,8.871150069783525},rate_95%_HPD={2.50849376460533E-4,2.792657600434428E-4},length_95%_HPD={5.358846300036985,7.700171076453298},length=6.571532735372403,posterior=1.0,height_median=3.463094842787097,rate_range={2.3570588429703274E-4,2.995907747872008E-4},height_range={3.1214807721904627,7.669151457911937},height_95%_HPD={3.1214807721904627,4.334514849924389},rate=2.6496353617225374E-4,rate_median=2.648970247752943E-4,length_median=6.620605163193854,height=3.5638685769312826]:6.68763,((SAMN19110433[&length_range={3.3016270311541485,7.7178826280976605},height_95%_HPD={1.9520549999999588,1.9520549999999872},rate_95%_HPD={2.50849376460533E-4,2.792657600434428E-4},length_95%_HPD={4.578044516700283,6.535395445900342},rate=2.6496353617225374E-4,length=5.538859454463732,rate_median=2.648970247752943E-4,length_median=5.536447280911827,height_median=1.952054999999973,rate_range={2.3570588429703274E-4,2.995907747872008E-4},height_range={1.952054999999941,1.9520550000000085},height=1.9520550000013015]:5.53645,SAMN19110435[&length_range={3.3016270311541485,7.7178826280976605},height_95%_HPD={1.9520549999999588,1.9520549999999872},rate_95%_HPD={2.50849376460533E-4,2.792657600434428E-4},length_95%_HPD={4.578044516700283,6.535395445900342},rate=2.6496353617225374E-4,length=5.538859454463732,rate_median=2.648970247752943E-4,length_median=5.536447280911827,height_median=1.952054999999973,rate_range={2.3570588429703274E-4,2.995907747872008E-4},height_range={1.952054999999941,1.9520550000000085},height=1.9520550000013015]:5.53645)[&length_range={0.4034981877116959,3.3829214307642523},rate_95%_HPD={2.50849376460533E-4,2.792657600434428E-4},length_95%_HPD={0.8294128310023847,2.2591737316815985},length=1.505006730392006,posterior=1.0,height_median=7.488502280911806,rate_range={2.3570588429703274E-4,2.995907747872008E-4},height_range={5.253682031154124,9.669937628097628},height_95%_HPD={6.530099516700261,8.487450445900322},rate=2.6496353617225374E-4,rate_median=2.648970247752943E-4,length_median=1.4802822121785502,height=7.490914454463677]:1.50720,SAMN19110432[&length_range={4.871382823933104,9.229423847899739},height_95%_HPD={1.9520549999999588,1.9520549999999872},rate_95%_HPD={2.50849376460533E-4,2.792657600434428E-4},length_95%_HPD={6.055759954049073,7.987986603287901},rate=2.6496353617225374E-4,length=7.043866184855738,rate_median=2.648970247752943E-4,length_median=7.043648906214802,height_median=1.952054999999973,rate_range={2.3570588429703274E-4,2.995907747872008E-4},height_range={1.952054999999941,1.9520550000000014},height=1.9520550000013013]:7.04365)[&length_range={0.16314937003529373,2.923314005499015},rate_95%_HPD={2.50849376460533E-4,2.792657600434428E-4},length_95%_HPD={0.46949866646843574,1.8660913191503976},length=1.1394801274479467,posterior=1.0,height_median=8.995703906214786,rate_range={2.3570588429703274E-4,2.995907747872008E-4},height_range={6.8234378239330695,11.181478847899712},height_95%_HPD={8.00781495404905,9.940041603287881},rate=2.6496353617225374E-4,rate_median=2.648970247752943E-4,length_median=1.1088686721691854,height=8.995921184855804]:1.15503)[&length_range={0.14757360459277002,4.123571864500956},rate_95%_HPD={2.50849376460533E-4,2.792657600434428E-4},length_95%_HPD={0.466642892089844,2.1119486685209328},length=1.2539552364772675,posterior=1.0,height_median=10.150729491716689,rate_range={2.3570588429703274E-4,2.995907747872008E-4},height_range={7.929438012764116,12.125686872877559},height_95%_HPD={9.191887119068493,11.006938681009544},rate=2.6496353617225374E-4,rate_median=2.648970247752943E-4,length_median=1.2167674890063331,height=10.135401312303642]:1.22085)[&length_range={2.5470840051156074E-4,1.758796683316378},rate_95%_HPD={2.5090168254422593E-4,2.7928739193132135E-4},length_95%_HPD={0.00471133263408241,0.5606910031941919},length=0.22714836925324955,posterior=0.9697330325583048,height_median=11.371578671562702,rate_range={2.3570588429703274E-4,2.995907747872008E-4},height_range={10.80351461573025,12.801684204046772},height_95%_HPD={10.954806662195779,11.883848017675504},rate=2.649390151082534E-4,rate_median=2.648793099926422E-4,length_median=0.18504307990658653,height=11.398632780219454]:0.182666,(SAMN40623243[&length_range={0.08959271035845884,8.25465132614377},height_95%_HPD={3.952054999999959,3.952054999999987},rate_95%_HPD={2.50849376460533E-4,2.792657600434428E-4},length_95%_HPD={0.5881139383167078,4.320990108383743},rate=2.6496353617225374E-4,length=2.4525189645994394,rate_median=2.648970247752943E-4,length_median=2.4045770343378825,height_median=3.952054999999973,rate_range={2.3570588429703274E-4,2.995907747872008E-4},height_range={3.9520549999999375,3.952055000000005},height=3.9520550000014345]:2.67540,((ERR3269033[&length_range={0.001282989272501478,5.7373434540245345},height_95%_HPD={2.952054999999959,2.952054999999987},rate_95%_HPD={2.50849376460533E-4,2.792657600434428E-4},length_95%_HPD={0.009532726750738352,1.6236658616187256},rate=2.6496353617225374E-4,length=0.6552795260344206,rate_median=2.648970247752943E-4,length_median=0.5407756140741165,height_median=2.952054999999973,rate_range={2.3570588429703274E-4,2.995907747872008E-4},height_range={2.952054999999941,2.9520550000000085},height=2.9520550000013905]:0.534341,ERR3269032[&length_range={0.001282989272501478,4.655423551439438},height_95%_HPD={2.952054999999959,2.952054999999987},rate_95%_HPD={2.50849376460533E-4,2.792657600434428E-4},length_95%_HPD={0.011263867866982746,1.6173884167454302},rate=2.6496353617225374E-4,length=0.6526040694573537,rate_median=2.648970247752943E-4,length_median=0.5403410610372048,height_median=2.952054999999973,rate_range={2.3570588429703274E-4,2.995907747872008E-4},height_range={2.952054999999941,2.9520550000000085},height=2.9520550000013905]:0.534341)[&length_range={6.324354789954967E-4,5.539763183922458},rate_95%_HPD={2.508812932391218E-4,2.792758428154293E-4},length_95%_HPD={0.49548785349733393,3.4472686805177104},length=2.0649725819169946,posterior=0.9871223289934102,height_median=3.486396401160995,rate_range={2.3570588429703274E-4,2.995907747872008E-4},height_range={2.9533379892724625,6.510445031981504},height_95%_HPD={2.963562178254424,4.480122783153725},rate=2.6496966374454245E-4,rate_median=2.649038274913708E-4,length_median=2.0932018712513463,height=3.58424362354618]:2.19263,((((ERR3269034[&length_range={4.790505583329718E-7,2.842992429994747},height_95%_HPD={2.952054999999959,2.952054999999987},rate_95%_HPD={2.50849376460533E-4,2.792657600434428E-4},length_95%_HPD={4.790505583329718E-7,0.7763927690974728},rate=2.6496353617225374E-4,length=0.24369107430605014,rate_median=2.648970247752943E-4,length_median=0.15550192002766305,height_median=2.952054999999973,rate_range={2.3570588429703274E-4,2.995907747872008E-4},height_range={2.9520549999999304,2.9520550000000085},height=2.9520550000013905]:0.0982756,ERR3269036[&length_range={4.790505583329718E-7,2.775587391704472},height_95%_HPD={2.952054999999959,2.952054999999987},rate_95%_HPD={2.50849376460533E-4,2.792657600434428E-4},length_95%_HPD={4.790505583329718E-7,0.7638001512172043},rate=2.6496353617225374E-4,length=0.24173625743385826,rate_median=2.648970247752943E-4,length_median=0.15572504648946772,height_median=2.952054999999973,rate_range={2.3570588429703274E-4,2.995907747872008E-4},height_range={2.9520549999999304,2.9520550000000085},height=2.9520550000013905]:0.0982756)[&length_range={3.695070677123269E-5,2.7002520398239342},rate_95%_HPD={2.506266443017596E-4,2.790680641597434E-4},length_95%_HPD={3.695070677123269E-5,0.857988628490586},length=0.2838458935303393,posterior=0.22103412138759126,height_median=3.050330621121704,rate_range={2.382189963163452E-4,2.9206699226891266E-4},height_range={2.952055479050536,4.509085925101473},height_95%_HPD={2.952055479050536,3.3906408462454394},rate=2.6489636267367585E-4,rate_median=2.6482541137509474E-4,length_median=0.1889517476160545,height=3.095926392134812]:0.114086,ERR3269035[&length_range={2.2374891672782837E-6,3.0482398679003646},height_95%_HPD={2.952054999999959,2.952054999999987},rate_95%_HPD={2.50849376460533E-4,2.792657600434428E-4},length_95%_HPD={2.2374891672782837E-6,0.795366569162478},rate=2.6496353617225374E-4,length=0.24970347491687808,rate_median=2.648970247752943E-4,length_median=0.1579075245259065,height_median=2.952054999999973,rate_range={2.3570588429703274E-4,2.995907747872008E-4},height_range={2.9520549999999304,2.9520550000000156},height=2.9520550000013905]:0.212362)[&length_range={2.1379080573424858E-5,2.7352215631960783},rate_95%_HPD={2.508812932391218E-4,2.7928192847840943E-4},length_95%_HPD={2.1379080573424858E-5,0.9539079333396638},length=0.3178529180841935,posterior=0.15820884918026965,height_median=3.164417075845442,rate_range={2.382189963163452E-4,2.9206699226891266E-4},height_range={2.9536968100710297,4.816713955803067},height_95%_HPD={2.9565319636945695,3.575192514773068},rate=2.6489480880673903E-4,rate_median=2.648876146955022E-4,length_median=0.22274712340207747,height=3.2115622464799216]:0.878463,(ERR3269037[&length_range={0.024653436047349597,3.477629150419496},height_95%_HPD={2.952054999999959,2.952054999999987},rate_95%_HPD={2.50849376460533E-4,2.792657600434428E-4},length_95%_HPD={0.19687197777762888,2.23306012290588},rate=2.6496353617225374E-4,length=1.118141926361024,rate_median=2.648970247752943E-4,length_median=1.0162133736484313,height_median=2.952054999999973,rate_range={2.3570588429703274E-4,2.995907747872008E-4},height_range={2.9520549999999375,2.9520550000000085},height=2.9520550000013905]:0.528925,ERR3269038[&length_range={6.683344914382161E-6,3.0530632798986783},height_95%_HPD={2.952054999999959,2.952054999999987},rate_95%_HPD={2.50849376460533E-4,2.792657600434428E-4},length_95%_HPD={6.683344914382161E-6,0.776492305054107},rate=2.6496353617225374E-4,length=0.2452423216367812,rate_median=2.648970247752943E-4,length_median=0.1560404773488342,height_median=2.952054999999973,rate_range={2.3570588429703274E-4,2.995907747872008E-4},height_range={2.9520549999999375,2.9520550000000156},height=2.9520550000013905]:0.528925)[&length_range={7.521546988664696E-5,2.009759656648729},rate_95%_HPD={2.514256020319449E-4,2.798501652008082E-4},length_95%_HPD={7.521546988664696E-5,0.9028677556155569},length=0.2842819157233981,posterior=0.030071582088491804,height_median=3.480980030792189,rate_range={2.407610341403917E-4,2.8786717470941705E-4},height_range={2.99060293794172,4.923787118529567},height_95%_HPD={3.0326475950763587,4.1278596637014005},rate=2.6495988520798617E-4,rate_median=2.6504599114690136E-4,length_median=0.1827701875224954,height=3.5293734472865923]:0.561900)[&length_range={5.091854116736627E-4,3.612316139931878},rate_95%_HPD={2.5081877180620644E-4,2.792556941356518E-4},length_95%_HPD={0.043396330535536265,1.944025132982138},length=1.1302350161983952,posterior=0.9296079859322546,height_median=4.042879733399419,rate_range={2.3570588429703274E-4,2.995907747872008E-4},height_range={3.056739109166962,6.217798551614049},height_95%_HPD={3.3117780514959847,5.025023841373287},rate=2.64981759056351E-4,rate_median=2.649118151388946E-4,length_median=1.1696027226424897,height=4.108836520694565]:1.15706,ERR3269041[&length_range={0.0013778762657601362,2.4970019502225886},height_95%_HPD={4.952054999999959,4.952054999999987},rate_95%_HPD={2.50849376460533E-4,2.792657600434428E-4},length_95%_HPD={0.007933534582800661,0.7245650535711112},rate=2.6496353617225374E-4,length=0.2946416899386857,rate_median=2.648970247752943E-4,length_median=0.24146794892829426,height_median=4.952054999999973,rate_range={2.3570588429703274E-4,2.995907747872008E-4},height_range={4.9520549999999375,4.9520550000000085},height=4.95205500000146]:0.247890)[&length_range={8.417583432178688E-4,5.497449886794869},rate_95%_HPD={2.50885723131938E-4,2.792758428154293E-4},length_95%_HPD={0.013570555552639085,1.7874012759641333},length=0.7178769681981891,posterior=0.9722908044547861,height_median=5.199944658007823,rate_range={2.3570588429703274E-4,2.995907747872008E-4},height_range={4.953432876265744,7.449056950222548},height_95%_HPD={4.9606774812252254,5.688708265713771},rate=2.6494257328518647E-4,rate_median=2.648792384297701E-4,length_median=0.5847337474938872,height=5.252865250720739]:0.479086)[&length_range={2.5445688023673085E-4,6.638931309497505},rate_95%_HPD={2.5091304123273176E-4,2.791115555105393E-4},length_95%_HPD={5.057773348973171E-4,2.659603475398189},length=1.1888942604357509,posterior=0.6252864171654914,height_median=5.679030224035451,rate_range={2.3570588429703274E-4,2.9217689337173304E-4},height_range={4.963990840504483,8.893509247995773},height_95%_HPD={5.075149516490978,6.589358021985614},rate=2.647919744499954E-4,rate_median=2.6472291522943825E-4,length_median=1.0626391342117918,height=5.747466258995022]:0.948424)[&length_range={5.903374405598072E-4,7.311082782527767},rate_95%_HPD={2.50849376460533E-4,2.792626484743165E-4},length_95%_HPD={0.5169513505496885,6.226871569274845},length=4.4860597668991264,posterior=0.9994671308548997,height_median=6.62745435400619,rate_range={2.3570588429703274E-4,2.995907747872008E-4},height_range={5.028466982338063,11.289571149342983},height_95%_HPD={5.273577287549912,8.302372508877902},rate=2.649638068282271E-4,rate_median=2.6489744222277245E-4,length_median=4.784800900704767,height=6.718751087155132]:4.92679)[&length_range={0.006768390123971457,2.0965172817733},rate_95%_HPD={2.5078799025211776E-4,2.79048039272669E-4},length_95%_HPD={0.08008392272663656,0.8935568082315815},length=0.45967858680063606,posterior=0.9310467326240253,height_median=11.554244525483462,rate_range={2.3570588429703274E-4,2.995907747872008E-4},height_range={10.857967091093588,13.02030907908241},height_95%_HPD={11.094601004708323,12.118525972555407},rate=2.647463317752091E-4,rate_median=2.6466747793937065E-4,length_median=0.42556681984119216,height=11.578089449348251]:0.465612,((ERR3269053[&length_range={0.12799124789675353,4.298124995768497},height_95%_HPD={4.952054999999959,4.952054999999987},rate_95%_HPD={2.50849376460533E-4,2.792657600434428E-4},length_95%_HPD={0.5480620851780866,2.2664756455498427},rate=2.6496353617225374E-4,length=1.368970400498482,rate_median=2.648970247752943E-4,length_median=1.3242352468817886,height_median=4.952054999999973,rate_range={2.3570588429703274E-4,2.995907747872008E-4},height_range={4.9520549999999375,4.9520550000000085},height=4.95205500000146]:1.55666,((ERR3269050[&length_range={3.0431164015354284E-6,2.047066922393033},height_95%_HPD={4.952054999999959,4.952054999999987},rate_95%_HPD={2.50849376460533E-4,2.792657600434428E-4},length_95%_HPD={3.0431164015354284E-6,0.5320745836194769},rate=2.6496353617225374E-4,length=0.181169255084614,rate_median=2.648970247752943E-4,length_median=0.12835909832306314,height_median=4.952054999999973,rate_range={2.3570588429703274E-4,2.995907747872008E-4},height_range={4.9520549999999375,4.9520550000000085},height=4.95205500000146]:0.128359,ERR3269054[&length_range={3.0431164015354284E-6,2.047066922393033},height_95%_HPD={4.952054999999959,4.952054999999987},rate_95%_HPD={2.50849376460533E-4,2.792657600434428E-4},length_95%_HPD={3.0431164015354284E-6,0.5320745836194769},rate=2.6496353617225374E-4,length=0.181169255084614,rate_median=2.648970247752943E-4,length_median=0.12835909832306314,height_median=4.952054999999973,rate_range={2.3570588429703274E-4,2.995907747872008E-4},height_range={4.9520549999999375,4.9520550000000085},height=4.95205500000146]:0.128359)[&length_range={0.07103850505697018,3.784342559842308},rate_95%_HPD={2.50849376460533E-4,2.792657600434428E-4},length_95%_HPD={0.3708923651927112,2.0280915809713846},length=1.1482962948174342,posterior=1.0,height_median=5.080414098323033,rate_range={2.3570588429703274E-4,2.995907747872008E-4},height_range={4.9520580431163665,6.999121922393002},height_95%_HPD={4.9520580431163665,5.4841295836194455},rate=2.6496353617225374E-4,rate_median=2.648970247752943E-4,length_median=1.1067086255400485,height=5.133224255084552]:1.13126,ERR3269051[&length_range={0.25436782291818005,4.296372088770491},height_95%_HPD={4.952054999999959,4.952054999999987},rate_95%_HPD={2.50849376460533E-4,2.792657600434428E-4},length_95%_HPD={0.6083539269730922,2.3348533333531476},rate=2.6496353617225374E-4,length=1.4394142667989225,rate_median=2.648970247752943E-4,length_median=1.39341292179237,height_median=4.952054999999973,rate_range={2.3570588429703274E-4,2.995907747872008E-4},height_range={4.9520549999999375,4.9520550000000085},height=4.95205500000146]:1.25962)[&length_range={1.3244009265278578E-5,2.6712148701981935},rate_95%_HPD={2.5072226456508196E-4,2.790679579404887E-4},length_95%_HPD={1.3244009265278578E-5,0.875258875603941},length=0.3098808770173801,posterior=0.32103589761807494,height_median=6.2116724459289525,rate_range={2.3832954844828368E-4,2.9462846093018417E-4},height_range={5.2064228229181495,7.987903545642979},height_95%_HPD={5.548177420454181,7.051857342998602},rate=2.6495671162021995E-4,rate_median=2.648960246303927E-4,length_median=0.22647337702788484,height=6.248665240994989]:0.297040)[&length_range={0.029422689887047326,6.256920014570081},rate_95%_HPD={2.50849376460533E-4,2.792657600434428E-4},length_95%_HPD={0.2243928950232119,2.6999191174627493},length=1.3928619406282292,posterior=1.0,height_median=6.508712098039474,rate_range={2.3570588429703274E-4,2.995907747872008E-4},height_range={5.226418021413075,9.250179995768477},height_95%_HPD={5.7115847866700165,7.447561223027737},rate=2.6496353617225374E-4,rate_median=2.648970247752943E-4,length_median=1.296919795179722,height=6.550930187218343]:1.70629,(((ERR2265650[&length_range={0.00578339648698778,4.795001457680161},height_95%_HPD={3.952054999999959,3.952054999999987},rate_95%_HPD={2.50849376460533E-4,2.792657600434428E-4},length_95%_HPD={0.08527921940344285,1.8037269196416563},rate=2.6496353617225374E-4,length=0.8770524544085652,rate_median=2.648970247752943E-4,length_median=0.7996473904761734,height_median=3.952054999999973,rate_range={2.3570588429703274E-4,2.995907747872008E-4},height_range={3.9520549999999375,3.9520550000000085},height=3.9520550000014345]:0.663152,ERR2265651[&length_range={0.00660160573060109,4.949296270289674},height_95%_HPD={3.952054999999959,3.952054999999987},rate_95%_HPD={2.50849376460533E-4,2.792657600434428E-4},length_95%_HPD={0.08139135747093906,1.8005054860724536},rate=2.6496353617225374E-4,length=0.8764557268109068,rate_median=2.648970247752943E-4,length_median=0.7980290551330711,height_median=3.952054999999973,rate_range={2.3570588429703274E-4,2.995907747872008E-4},height_range={3.952054999999941,3.9520550000000085},height=3.9520550000014345]:0.663152)[&length_range={1.6307578005747558E-4,4.430211759325967},rate_95%_HPD={2.504481751828526E-4,2.788890911969094E-4},length_95%_HPD={1.6307578005747558E-4,1.9616712315168314},length=0.7219364522637808,posterior=0.5150535533490825,height_median=4.615206538897148,rate_range={2.382189963163452E-4,2.9349850277514346E-4},height_range={3.9586566057305603,7.265443914747539},height_95%_HPD={4.051576406602841,5.404750638257841},rate=2.650191116438059E-4,rate_median=2.6493292881784344E-4,length_median=0.5692182273804098,height=4.671737492264614]:0.603324,(((ERS2318712[&length_range={3.419090703893346E-6,2.615901456489759},height_95%_HPD={3.952054999999959,3.952054999999987},rate_95%_HPD={2.50849376460533E-4,2.792657600434428E-4},length_95%_HPD={3.419090703893346E-6,0.7056991685883585},rate=2.6496353617225374E-4,length=0.2560811536134854,rate_median=2.648970247752943E-4,length_median=0.1950229370226202,height_median=3.952054999999973,rate_range={2.3570588429703274E-4,2.995907747872008E-4},height_range={3.9520549999999375,3.9520550000000085},height=3.9520550000014345]:0.139252,((ERR3269026[&length_range={0.005096706777680371,2.1959339455033033},height_95%_HPD={2.952054999999959,2.952054999999987},rate_95%_HPD={2.50849376460533E-4,2.792657600434428E-4},length_95%_HPD={0.06590973267970623,0.9508471546435007},rate=2.6496353617225374E-4,length=0.4847138098255946,rate_median=2.648970247752943E-4,length_median=0.45088930795288107,height_median=2.952054999999973,rate_range={2.3570588429703274E-4,2.995907747872008E-4},height_range={2.9520549999999375,2.9520550000000085},height=2.9520550000013905]:0.379387,ERR3269017[&length_range={0.006486618050506543,2.193461395497639},height_95%_HPD={2.952054999999959,2.952054999999987},rate_95%_HPD={2.50849376460533E-4,2.792657600434428E-4},length_95%_HPD={0.06951256279203832,0.9500706720885619},rate=2.6496353617225374E-4,length=0.48474944378317947,rate_median=2.648970247752943E-4,length_median=0.4505734423415819,height_median=2.952054999999973,rate_range={2.3570588429703274E-4,2.995907747872008E-4},height_range={2.9520549999999375,2.9520550000000085},height=2.9520550000013905]:0.379387)[&length_range={2.0488184202527293E-5,1.6878256678284704},rate_95%_HPD={2.5034712485348264E-4,2.790223592002571E-4},length_95%_HPD={2.0488184202527293E-5,0.6137049258463283},length=0.22864316350200306,posterior=0.33455301159878503,height_median=3.3314422487856667,rate_range={2.3735560208229024E-4,2.9462846093018417E-4},height_range={2.9585416180504787,5.1455163954976015},height_95%_HPD={3.0146633978566904,3.753791322831148},rate=2.6498612987454795E-4,rate_median=2.6493732095588375E-4,length_median=0.17985126762971504,height=3.359156274380263]:0.236983,ERR3269016[&length_range={0.005096706777680371,2.2242486277070306},height_95%_HPD={2.952054999999959,2.952054999999987},rate_95%_HPD={2.50849376460533E-4,2.792657600434428E-4},length_95%_HPD={0.07182901477567949,0.9506431722993418},rate=2.6496353617225374E-4,length=0.4855607665515113,rate_median=2.648970247752943E-4,length_median=0.4539776605881838,height_median=2.952054999999973,rate_range={2.3570588429703274E-4,2.995907747872008E-4},height_range={2.9520549999999375,2.9520550000000085},height=2.9520550000013905]:0.616371)[&length_range={0.0018057302245351181,3.1510666606448945},rate_95%_HPD={2.50849376460533E-4,2.792657600434428E-4},length_95%_HPD={0.08410397265736469,1.3025604992527624},length=0.6941390378861151,posterior=0.9996980408177765,height_median=3.5684257405681556,rate_range={2.3570588429703274E-4,2.995907747872008E-4},height_range={2.984544259853571,5.176303627706993},height_95%_HPD={3.142877050165879,4.061432872835908},rate=2.6496331478128996E-4,rate_median=2.648970573401868E-4,length_median=0.6658541804942719,height=3.588729498662711]:0.522881)[&length_range={6.843956920299377E-6,1.9089275082557382},rate_95%_HPD={2.508021081641046E-4,2.790184572205023E-4},length_95%_HPD={6.843956920299377E-6,0.645095368726972},length=0.23100650087274885,posterior=0.24696708644913765,height_median=4.091306950303231,rate_range={2.3735560208229024E-4,2.995907747872008E-4},height_range={3.9520898783050633,5.842135499640094},height_95%_HPD={3.9520898783050633,4.4819715039201},rate=2.650272801870303E-4,rate_median=2.650417193812137E-4,length_median=0.17336672427125155,height=4.138665191586551]:0.164471,ERS2318718[&length_range={3.419090703893346E-6,3.077022069100652},height_95%_HPD={3.952054999999959,3.952054999999987},rate_95%_HPD={2.50849376460533E-4,2.792657600434428E-4},length_95%_HPD={3.419090703893346E-6,0.6991551623461261},rate=2.6496353617225374E-4,length=0.2552516215236347,rate_median=2.648970247752943E-4,length_median=0.1948082190990803,height_median=3.952054999999973,rate_range={2.3570588429703274E-4,2.995907747872008E-4},height_range={3.9520549999999375,3.9520550000000085},height=3.9520550000014345]:0.303723)[&length_range={1.149729680793854E-5,2.8433739198774637},rate_95%_HPD={2.50956171895171E-4,2.792719771726286E-4},length_95%_HPD={1.149729680793854E-5,0.8873071199372173},length=0.3281315800678709,posterior=0.4777349508872271,height_median=4.255777974250989,rate_range={2.3735560208229024E-4,2.9349850277514346E-4},height_range={3.954824815449168,5.7011896964852795},height_95%_HPD={3.9674871557058857,4.729847455355554},rate=2.649949379438015E-4,rate_median=2.6491562142948817E-4,length_median=0.2553670379820727,height=4.299300108322284]:0.288560,ERR2265661[&length_range={0.008176530843960084,3.820091719075717},height_95%_HPD={3.952054999999959,3.952054999999987},rate_95%_HPD={2.50849376460533E-4,2.792657600434428E-4},length_95%_HPD={0.04763062299584142,1.1313944192333265},rate=2.6496353617225374E-4,length=0.534284317872006,rate_median=2.648970247752943E-4,length_median=0.4755759280825673,height_median=3.952054999999973,rate_range={2.3570588429703274E-4,2.995907747872008E-4},height_range={3.9520549999999375,3.9520550000000085},height=3.9520550000014345]:0.592283)[&length_range={9.096647242667899E-4,4.842469708910556},rate_95%_HPD={2.508505047295869E-4,2.792626484743165E-4},length_95%_HPD={0.007440627848286141,1.6383553230865662},length=0.6572991267402524,posterior=0.9916339544219258,height_median=4.544337555621375,rate_range={2.3570588429703274E-4,2.995907747872008E-4},height_range={3.989925935352275,7.3268564955030655},height_95%_HPD={4.0899225223063524,5.191255399985792},rate=2.6494805980315433E-4,rate_median=2.648904018319061E-4,length_median=0.5335301674057318,height=4.593410678125486]:0.674193)[&length_range={4.932281930063454E-4,6.1182200565399185},rate_95%_HPD={2.5091304123273176E-4,2.7907598538805907E-4},length_95%_HPD={9.411509284733555E-4,3.299586766166965},length=1.8124296383597263,posterior=0.6177196753050676,height_median=5.218530562195625,rate_range={2.382189963163452E-4,2.995907747872008E-4},height_range={4.072387530740627,8.418470196318363},height_95%_HPD={4.435157867478388,6.324643784363712},rate=2.647821767127229E-4,rate_median=2.6472169205217933E-4,length_median=1.860900151013789,height=5.296870676882846]:2.16160,(((ERR3269028[&length_range={0.16021798219267946,6.72686619487096},height_95%_HPD={3.952054999999959,3.952054999999987},rate_95%_HPD={2.50849376460533E-4,2.792657600434428E-4},length_95%_HPD={0.5550801935142351,3.1406812676420524},rate=2.6496353617225374E-4,length=1.699296182460971,rate_median=2.648970247752943E-4,length_median=1.5712957737916327,height_median=3.952054999999973,rate_range={2.3570588429703274E-4,2.995907747872008E-4},height_range={3.952054999999941,3.952055000000005},height=3.9520550000014345]:1.64197,((ERR3269045[&length_range={0.001371804480339911,3.0191173766433597},height_95%_HPD={4.952054999999959,4.952054999999987},rate_95%_HPD={2.50849376460533E-4,2.792657600434428E-4},length_95%_HPD={0.03445826779875372,1.0734527931500306},rate=2.6496353617225374E-4,length=0.5058271646151683,rate_median=2.648970247752943E-4,length_median=0.45655935998952124,height_median=4.952054999999973,rate_range={2.3570588429703274E-4,2.995907747872008E-4},height_range={4.952054999999941,4.952055000000005},height=4.95205500000146]:0.318489,ERR3269020[&length_range={0.1634094245368023,6.521754388038218},height_95%_HPD={2.952054999999959,2.952054999999987},rate_95%_HPD={2.50849376460533E-4,2.792657600434428E-4},length_95%_HPD={0.9101465961914381,3.1609955157541973},rate=2.6496353617225374E-4,length=2.2930033621094847,rate_median=2.648970247752943E-4,length_median=2.33359482178333,height_median=2.952054999999973,rate_range={2.3570588429703274E-4,2.995907747872008E-4},height_range={2.9520549999999375,2.9520550000000085},height=2.9520550000013905]:2.31849)[&length_range={7.376420482430035E-6,1.8355078848738744},rate_95%_HPD={2.5096417766584325E-4,2.7915103769077666E-4},length_95%_HPD={7.376420482430035E-6,0.6838317434545544},length=0.25128623714113224,posterior=0.17812039290218298,height_median=5.270544048669127,rate_range={2.3893811407448736E-4,2.912628250872672E-4},height_range={4.953426804480312,6.787120190819849},height_95%_HPD={4.966969093965215,5.728729611698284},rate=2.6493392483695503E-4,rate_median=2.649367008869919E-4,length_median=0.19448177398276423,height=5.310942928117471]:0.241629,ERR3269044[&length_range={0.04534614224635902,2.9231910587678636},height_95%_HPD={4.952054999999959,4.952054999999987},rate_95%_HPD={2.50849376460533E-4,2.792657600434428E-4},length_95%_HPD={0.1538667165975438,1.305237828122488},rate=2.6496353617225374E-4,length=0.677629120334845,rate_median=2.648970247752943E-4,length_median=0.624714165690234,height_median=4.952054999999973,rate_range={2.3570588429703274E-4,2.995907747872008E-4},height_range={4.952054999999941,4.952055000000005},height=4.95205500000146]:0.560118)[&length_range={2.3793364114510496E-5,1.6742161542687537},rate_95%_HPD={2.5078428347047446E-4,2.7812036792291314E-4},length_95%_HPD={2.3793364114510496E-5,0.5316227240130704},length=0.17463130927906434,posterior=0.05675056395317857,height_median=5.512172677099862,rate_range={2.4093926837185143E-4,2.903561162009503E-4},height_range={5.036542338493902,7.105742436354049},height_95%_HPD={5.120801001802693,6.039465042769905},rate=2.650563796828641E-4,rate_median=2.6498907312979376E-4,length_median=0.11785168795680612,height=5.550740556067599]:0.0818496)[&length_range={5.295589752503105E-4,1.3391031374637068},rate_95%_HPD={2.5288939055198757E-4,2.7900647679788903E-4},length_95%_HPD={5.295589752503105E-4,0.5622308975102577},length=0.19188488310454635,posterior=0.007122684239506918,height_median=5.59402224876262,rate_range={2.447578239460215E-4,2.835747846268038E-4},height_range={5.09908342936636,6.74775731112695},height_95%_HPD={5.243377126790289,6.212767267982045},rate=2.656435437558476E-4,rate_median=2.6557694648875576E-4,length_median=0.13274887408212166,height=5.635482100824857]:0.255704,(ERR3269049[&length_range={0.003169209810091722,4.123687819225999},height_95%_HPD={4.952054999999959,4.952054999999987},rate_95%_HPD={2.50849376460533E-4,2.792657600434428E-4},length_95%_HPD={0.03726999912603102,1.1055846392598303},rate=2.6496353617225374E-4,length=0.51654368302602,rate_median=2.648970247752943E-4,length_median=0.45708349901906153,height_median=4.952054999999973,rate_range={2.3570588429703274E-4,2.995907747872008E-4},height_range={4.952054999999941,4.9520550000000085},height=4.95205500000146]:0.458844,ERR3269052[&length_range={0.0031866419052306583,2.5336458146497014},height_95%_HPD={4.952054999999959,4.952054999999987},rate_95%_HPD={2.50849376460533E-4,2.792657600434428E-4},length_95%_HPD={0.04847145085171167,1.1268794319918118},rate=2.6496353617225374E-4,length=0.5700176586693723,rate_median=2.648970247752943E-4,length_median=0.5314207873273107,height_median=4.952054999999973,rate_range={2.3570588429703274E-4,2.995907747872008E-4},height_range={4.9520549999999375,4.952055000000001},height=4.95205500000146]:0.458844)[&length_range={1.4054031735710737E-5,1.51065100932101},rate_95%_HPD={2.5078737535376417E-4,2.787951361100181E-4},length_95%_HPD={1.4054031735710737E-5,0.5645070875329834},length=0.1961895089757856,posterior=0.05492104655500098,height_median=5.410898779333731,rate_range={2.417317183412236E-4,2.873369090357943E-4},height_range={5.003676518044749,6.636414694433263},height_95%_HPD={5.060648715781966,5.909047984906142},rate=2.648732741457096E-4,rate_median=2.649061778460945E-4,length_median=0.14416816626084428,height=5.445911139547826]:0.438827)[&length_range={2.445356104203711E-4,1.832659587324196},rate_95%_HPD={2.504512107213825E-4,2.786584080371082E-4},length_95%_HPD={0.0014195732769621827,0.8343360572340002},length=0.35005537472833026,posterior=0.06259436224444484,height_median=5.84972598294776,rate_range={2.4082755086747535E-4,2.9206699226891266E-4},height_range={5.200810680669399,7.171394346248778},height_95%_HPD={5.39319746059568,6.452246124064878},rate=2.6501463060755375E-4,rate_median=2.6517074022004694E-4,length_median=0.29279917623300156,height=5.879679676928891]:0.548613,((ERR3269059[&length_range={0.0031804390081706657,2.8860078626438392},height_95%_HPD={4.952054999999959,4.952054999999987},rate_95%_HPD={2.50849376460533E-4,2.792657600434428E-4},length_95%_HPD={0.01279294340532644,1.154397295736671},rate=2.6496353617225374E-4,length=0.4930274555642633,rate_median=2.648970247752943E-4,length_median=0.41767062816874123,height_median=4.952054999999973,rate_range={2.3570588429703274E-4,2.995907747872008E-4},height_range={4.952054999999941,4.9520550000000085},height=4.95205500000146]:0.762200,(ERR3269062[&length_range={3.705746721918146E-4,2.707419561285823},height_95%_HPD={4.952054999999959,4.952054999999987},rate_95%_HPD={2.50849376460533E-4,2.792657600434428E-4},length_95%_HPD={0.0497226920817786,1.0926984793112728},rate=2.6496353617225374E-4,length=0.5527112832580742,rate_median=2.648970247752943E-4,length_median=0.5176654104561358,height_median=4.952054999999973,rate_range={2.3570588429703274E-4,2.995907747872008E-4},height_range={4.9520549999999375,4.9520550000000085},height=4.95205500000146]:0.562450,ERR3269056[&length_range={0.034671038013518896,2.707419561285823},height_95%_HPD={4.952054999999959,4.952054999999987},rate_95%_HPD={2.50849376460533E-4,2.792657600434428E-4},length_95%_HPD={0.16957130131741227,1.19588631776561},rate=2.6496353617225374E-4,length=0.6405120605844888,rate_median=2.648970247752943E-4,length_median=0.603123809957042,height_median=4.952054999999973,rate_range={2.3570588429703274E-4,2.995907747872008E-4},height_range={4.9520549999999375,4.952055000000001},height=4.95205500000146]:0.562450)[&length_range={3.2486996773606336E-5,2.136151906823857},rate_95%_HPD={2.5046712413217675E-4,2.788389001905653E-4},length_95%_HPD={3.2486996773606336E-5,0.8367284000875506},length=0.32085315449828616,posterior=0.4466509174230448,height_median=5.514505036305204,rate_range={2.3570588429703274E-4,2.9462846093018417E-4},height_range={5.020323097942317,7.659474561285801},height_95%_HPD={5.107013225663529,6.075501860381593},rate=2.650787819712507E-4,rate_median=2.6504073138457717E-4,length_median=0.25522449917482604,height=5.553316566529865]:0.199750)[&length_range={2.6034047360212753E-4,1.3106895394546294},rate_95%_HPD={2.51103124037977E-4,2.798226920588182E-4},length_95%_HPD={2.6034047360212753E-4,0.5416480782353279},length=0.19139251938150303,posterior=0.009183111600561289,height_median=5.714255080358988,rate_range={2.4324042391034442E-4,2.858234136649131E-4},height_range={5.178766040271647,6.823791727443776},height_95%_HPD={5.2897190774251115,6.347297207570602},rate=2.645807901259161E-4,rate_median=2.6465034981650135E-4,length_median=0.1397946595395494,height=5.753089047535561]:0.233263,(((((ERR3269024[&length_range={0.09166629473819876,4.063954080127927},height_95%_HPD={2.952054999999959,2.952054999999987},rate_95%_HPD={2.50849376460533E-4,2.792657600434428E-4},length_95%_HPD={0.421625972446003,2.5736403815468076},rate=2.6496353617225374E-4,length=1.4600182115887543,rate_median=2.648970247752943E-4,length_median=1.396777887570356,height_median=2.952054999999973,rate_range={2.3570588429703274E-4,2.995907747872008E-4},height_range={2.9520549999999375,2.9520550000000085},height=2.9520550000013905]:0.845942,ERR3269027[&length_range={0.0729569224018114,4.781214659596614},height_95%_HPD={2.952054999999959,2.952054999999987},rate_95%_HPD={2.50849376460533E-4,2.792657600434428E-4},length_95%_HPD={0.35204128139398483,2.4018533893021567},rate=2.6496353617225374E-4,length=1.368589125286162,rate_median=2.648970247752943E-4,length_median=1.311737812279211,height_median=2.952054999999973,rate_range={2.3570588429703274E-4,2.995907747872008E-4},height_range={2.9520549999999375,2.9520550000000085},height=2.9520550000013905]:0.845942)[&length_range={1.0209294063745489E-4,3.4598594594359633},rate_95%_HPD={2.508276198342964E-4,2.7948486179879697E-4},length_95%_HPD={1.0209294063745489E-4,1.4472215539511337},length=0.5917272361226391,posterior=0.17442583349615445,height_median=3.7979965262582844,rate_range={2.394614838222203E-4,2.9106076546263403E-4},height_range={3.0437212947381695,5.690430512109636},height_95%_HPD={3.1824939695678367,4.611891646830756},rate=2.6522060265205964E-4,rate_median=2.651809723075352E-4,length_median=0.5028111349839857,height=3.8389601304024668]:0.512182,(ERR3269008[&length_range={1.1995865168756836E-5,3.098488296551748},height_95%_HPD={3.952054999999959,3.952054999999987},rate_95%_HPD={2.50849376460533E-4,2.792657600434428E-4},length_95%_HPD={1.1995865168756836E-5,1.2040150658659607},rate=2.6496353617225374E-4,length=0.45304630199574075,rate_median=2.648970247752943E-4,length_median=0.35842653688384196,height_median=3.952054999999973,rate_range={2.3570588429703274E-4,2.995907747872008E-4},height_range={3.952054999999934,3.952055000000005},height=3.9520550000014345]:0.235957,ERR3269023[&length_range={0.0729569224018114,4.336112897951368},height_95%_HPD={2.952054999999959,2.952054999999987},rate_95%_HPD={2.50849376460533E-4,2.792657600434428E-4},length_95%_HPD={0.5752983713804602,2.735627476005255},rate=2.6496353617225374E-4,length=1.6209988316945139,rate_median=2.648970247752943E-4,length_median=1.5682070926491152,height_median=2.952054999999973,rate_range={2.3570588429703274E-4,2.995907747872008E-4},height_range={2.952054999999941,2.9520550000000085},height=2.9520550000013905]:1.23596)[&length_range={2.1280065380313573E-4,2.124026539137284},rate_95%_HPD={2.510818473439478E-4,2.7924496849989454E-4},length_95%_HPD={2.1280065380313573E-4,1.0858835107314002},length=0.3950516914092476,posterior=0.09920247251283326,height_median=4.188011864981931,rate_range={2.3939425318291127E-4,2.9217689337173304E-4},height_range={3.9521518078392504,5.670437771834205},height_95%_HPD={3.9521518078392504,4.807822512050365},rate=2.6490996246079826E-4,rate_median=2.649022506664793E-4,length_median=0.3011865788269841,height=4.2640112923138105]:0.122167)[&length_range={2.3801127074918327E-4,1.9620510152023156},rate_95%_HPD={2.515894944329816E-4,2.798191874099019E-4},length_95%_HPD={2.3801127074918327E-4,1.1217397219416974},length=0.43210229727579325,posterior=0.032043197925362796,height_median=4.310178925073547,rate_range={2.394614838222203E-4,2.903941550133992E-4},height_range={3.9523543343364977,5.8096260399883946},height_95%_HPD={3.9523543343364977,4.938065076505232},rate=2.6545073114441105E-4,rate_median=2.655006168888308E-4,length_median=0.35078109102930854,height=4.364571939948052]:0.591098,(ERR3269025[&length_range={0.2388811116065237,5.229491864987368},height_95%_HPD={2.952054999999959,2.952054999999987},rate_95%_HPD={2.50849376460533E-4,2.792657600434428E-4},length_95%_HPD={0.701000507136404,2.878051439863767},rate=2.6496353617225374E-4,length=1.7855418501855165,rate_median=2.648970247752943E-4,length_median=1.7432561277759735,height_median=2.952054999999973,rate_range={2.3570588429703274E-4,2.995907747872008E-4},height_range={2.9520549999999375,2.9520550000000085},height=2.9520550000013905]:1.84896,(ERR3269029[&length_range={0.016278574431363158,4.960329078218011},height_95%_HPD={3.952054999999959,3.952054999999987},rate_95%_HPD={2.50849376460533E-4,2.792657600434428E-4},length_95%_HPD={0.15156294436228102,1.9040257698100893},rate=2.6496353617225374E-4,length=1.0149901068958984,rate_median=2.648970247752943E-4,length_median=0.9815344543656099,height_median=3.952054999999973,rate_range={2.3570588429703274E-4,2.995907747872008E-4},height_range={3.9520549999999375,3.9520550000000085},height=3.9520550000014345]:0.802384,((ERR3269019[&length_range={0.008971553273176447,2.322469584659342},height_95%_HPD={2.952054999999959,2.952054999999987},rate_95%_HPD={2.50849376460533E-4,2.792657600434428E-4},length_95%_HPD={0.09200432207668685,1.049524195787626},rate=2.6496353617225374E-4,length=0.5284744492438448,rate_median=2.648970247752943E-4,length_median=0.48930928948274754,height_median=2.952054999999973,rate_range={2.3570588429703274E-4,2.995907747872008E-4},height_range={2.9520549999999375,2.9520550000000085},height=2.9520550000013905]:0.412580,ERR3269021[&length_range={0.008971553273176447,2.3382174354749425},height_95%_HPD={2.952054999999959,2.952054999999987},rate_95%_HPD={2.50849376460533E-4,2.792657600434428E-4},length_95%_HPD={0.08770587046221312,1.0483343917844188},rate=2.6496353617225374E-4,length=0.529238553848868,rate_median=2.648970247752943E-4,length_median=0.4901153748127629,height_median=2.952054999999973,rate_range={2.3570588429703274E-4,2.995907747872008E-4},height_range={2.9520549999999375,2.9520550000000014},height=2.9520550000013905]:0.412580)[&length_range={8.520039589399175E-7,2.077632136094852},rate_95%_HPD={2.508837976859818E-4,2.79225650874712E-4},length_95%_HPD={8.520039589399175E-7,0.729473351987528},length=0.2682718346112124,posterior=0.43400415637933176,height_median=3.3646349241395868,rate_range={2.3735560208229024E-4,2.9462846093018417E-4},height_range={2.9610265532731503,5.205499045725283},height_95%_HPD={3.021393709501382,3.8451540676979477},rate=2.6494371266684206E-4,rate_median=2.648891160157607E-4,length_median=0.2062065959566486,height=3.3991214115876933]:0.251949,ERR3269022[&length_range={0.01947069542243529,2.4416145304530392},height_95%_HPD={2.952054999999959,2.952054999999987},rate_95%_HPD={2.50849376460533E-4,2.792657600434428E-4},length_95%_HPD={0.1256567066243819,1.1471457123249005},rate=2.6496353617225374E-4,length=0.5890821803144295,rate_median=2.648970247752943E-4,length_median=0.546353283220423,height_median=2.952054999999973,rate_range={2.3570588429703274E-4,2.995907747872008E-4},height_range={2.9520549999999375,2.9520550000000085},height=2.9520550000013905]:0.664529)[&length_range={0.04355136866060594,4.157987029995974},rate_95%_HPD={2.50849376460533E-4,2.792657600434428E-4},length_95%_HPD={0.33466096979148796,2.269490959694382},length=1.266439717794162,posterior=1.0,height_median=3.616583833263469,rate_range={2.3570588429703274E-4,2.995907747872008E-4},height_range={3.0154051686421184,5.393669530453018},height_95%_HPD={3.1475627664719212,4.20797021851126},rate=2.6496353617225374E-4,rate_median=2.648970247752943E-4,length_median=1.218692159933319,height=3.6535480052997835]:1.13786)[&length_range={3.8344743183316155E-5,2.0077844031775047},rate_95%_HPD={2.5078737535376417E-4,2.790692295341541E-4},length_95%_HPD={3.8344743183316155E-5,0.8859582947222417},length=0.3030097063243585,posterior=0.029130179932147997,height_median=4.75443919704076,rate_range={2.4093926837185143E-4,2.9106076546263403E-4},height_range={4.006004917984491,6.654378076140109},height_95%_HPD={4.150825887697891,5.463444572588994},rate=2.647862741594119E-4,rate_median=2.6469492842003014E-4,length_median=0.2225802410145059,height=4.7787179809288265]:0.0465718)[&length_range={5.854388889225959E-4,1.7235146732207784},rate_95%_HPD={2.5200633130293944E-4,2.7904755581393176E-4},length_95%_HPD={5.854388889225959E-4,0.8277871474042069},length=0.2586039467485496,posterior=0.0036945594060285264,height_median=4.801010950049127,rate_range={2.492108587759768E-4,2.8422228238015067E-4},height_range={4.124485351764065,5.7291377902473},height_95%_HPD={4.2838783432212,5.488669383179374},rate=2.655283306749611E-4,rate_median=2.663573695376355E-4,length_median=0.1868113846257291,height=4.8535197157853025]:0.100266)[&length_range={0.0024625803139022295,1.4055777938249747},rate_95%_HPD={2.522932485853147E-4,2.748746362164794E-4},length_95%_HPD={0.0024625803139022295,0.783549016193879},length=0.3158293904700332,posterior=0.0016163697401374803,height_median=4.901276763732948,rate_range={2.5058450768798463E-4,2.8023379676932533E-4},height_range={4.318459349039479,6.330020579041744},height_95%_HPD={4.44860090562014,5.606583625358525},rate=2.65278207174822E-4,rate_median=2.6540505444677155E-4,length_median=0.2251908672675098,height=4.905512941264476]:0.196572,((ERR3269010[&length_range={0.07904164611133524,3.7175874636201494},height_95%_HPD={3.952054999999959,3.952054999999987},rate_95%_HPD={2.50849376460533E-4,2.792657600434428E-4},length_95%_HPD={0.2983657323327531,2.0843660242859112},rate=2.6496353617225374E-4,length=1.17788849859113,rate_median=2.648970247752943E-4,length_median=1.1521970133574522,height_median=3.952054999999973,rate_range={2.3570588429703274E-4,2.995907747872008E-4},height_range={3.952054999999941,3.952055000000005},height=3.9520550000014345]:0.791255,ERR3269012[&length_range={0.0026652083053155806,3.576617396955087},height_95%_HPD={3.952054999999959,3.952054999999987},rate_95%_HPD={2.50849376460533E-4,2.792657600434428E-4},length_95%_HPD={0.03019761281120381,1.535721529567411},rate=2.6496353617225374E-4,length=0.7198095529988904,rate_median=2.648970247752943E-4,length_median=0.6442854527716708,height_median=3.952054999999973,rate_range={2.3570588429703274E-4,2.995907747872008E-4},height_range={3.952054999999934,3.9520550000000085},height=3.9520550000014345]:0.791255)[&length_range={3.3543958037896004E-5,1.7529172976439282},rate_95%_HPD={2.513067280255614E-4,2.789115221843246E-4},length_95%_HPD={3.3543958037896004E-5,0.8421546176902908},length=0.30021738842772705,posterior=0.03822448000852591,height_median=4.743309884533788,rate_range={2.3570588429703274E-4,2.8754328638345327E-4},height_range={4.051624959390711,6.139823047375494},height_95%_HPD={4.145532259963467,5.345612992193672},rate=2.6479811451090223E-4,rate_median=2.647151517284718E-4,length_median=0.21650999423430184,height=4.772213401319951]:0.138096,ERR3269009[&length_range={0.017822217372669424,3.97197444707835},height_95%_HPD={3.952054999999959,3.952054999999987},rate_95%_HPD={2.50849376460533E-4,2.792657600434428E-4},length_95%_HPD={0.13885860465551314,1.8302823031657738},rate=2.6496353617225374E-4,length=0.9486674654426418,rate_median=2.648970247752943E-4,length_median=0.9080975080641176,height_median=3.952054999999973,rate_range={2.3570588429703274E-4,2.995907747872008E-4},height_range={3.9520549999999375,3.9520550000000085},height=3.9520550000014345]:0.929351)[&length_range={0.0015215721730950094,1.4128418057947023},rate_95%_HPD={2.5168830574952744E-4,2.774431219920748E-4},length_95%_HPD={0.0015215721730950094,0.8194121304844266},length=0.28742870048250796,posterior=0.006731913533100055,height_median=4.88140571954899,rate_range={2.4241851201839025E-4,2.882384497550843E-4},height_range={4.232039018687068,5.785650230302334},height_95%_HPD={4.399012827428791,5.463767463786855},rate=2.650644483628467E-4,rate_median=2.6504013349231916E-4,length_median=0.2261380444852339,height=4.895011219259263]:0.216444)[&length_range={0.0035468829792479895,1.4045651750259749},rate_95%_HPD={2.540964708941898E-4,2.818949937987602E-4},length_95%_HPD={0.0035468829792479895,0.965136159003281},length=0.32892768921188625,posterior=0.002664345725501341,height_median=5.0978492223441645,rate_range={2.449241004822873E-4,2.8398017088250056E-4},height_range={4.624320005297395,6.098071292515215},height_95%_HPD={4.624320005297395,5.635637547810962},rate=2.6628916232075033E-4,rate_median=2.667981928083581E-4,length_median=0.23279550311730768,height=5.133995800863762]:0.435266,((ERR3269061[&length_range={2.7005556573200806E-6,2.250063274826294},height_95%_HPD={4.952054999999959,4.952054999999987},rate_95%_HPD={2.50849376460533E-4,2.792657600434428E-4},length_95%_HPD={2.7005556573200806E-6,0.7939612041945932},rate=2.6496353617225374E-4,length=0.27393885820031505,rate_median=2.648970247752943E-4,length_median=0.19855711021641032,height_median=4.952054999999973,rate_range={2.3570588429703274E-4,2.995907747872008E-4},height_range={4.9520549999999375,4.9520550000000085},height=4.95205500000146]:0.134095,ERR3269007[&length_range={0.010390277160030603,3.596043369483244},height_95%_HPD={3.952054999999959,3.952054999999987},rate_95%_HPD={2.50849376460533E-4,2.792657600434428E-4},length_95%_HPD={0.14651389219390598,1.8175715669111199},rate=2.6496353617225374E-4,length=0.9637415822056435,rate_median=2.648970247752943E-4,length_median=0.9338500991508694,height_median=3.952054999999973,rate_range={2.3570588429703274E-4,2.995907747872008E-4},height_range={3.9520549999999375,3.9520550000000085},height=3.9520550000014345]:1.13410)[&length_range={6.882793788065555E-5,1.6903366528886545},rate_95%_HPD={2.5108531967797513E-4,2.7885755112930135E-4},length_95%_HPD={6.882793788065555E-5,0.7683919439880222},length=0.26004284688991985,posterior=0.03586209346524805,height_median=5.086150481660223,rate_range={2.4077252772516263E-4,2.8929259656279116E-4},height_range={4.952071718147927,6.432655197886241},height_95%_HPD={4.952071718147927,5.478167920227577},rate=2.64852952582187E-4,rate_median=2.650232706748616E-4,length_median=0.18130238967256052,height=5.1375246382094035]:0.222345,ERR3269055[&length_range={0.001238379029974368,3.0971976517218103},height_95%_HPD={4.952054999999959,4.952054999999987},rate_95%_HPD={2.50849376460533E-4,2.792657600434428E-4},length_95%_HPD={0.014792696809123207,1.161612395657417},rate=2.6496353617225374E-4,length=0.4951864218939846,rate_median=2.648970247752943E-4,length_median=0.4193464417012418,height_median=4.952054999999973,rate_range={2.3570588429703274E-4,2.995907747872008E-4},height_range={4.9520549999999375,4.9520550000000085},height=4.95205500000146]:0.356441)[&length_range={7.436821034181307E-4,1.3020878580549464},rate_95%_HPD={2.5242307664824194E-4,2.803107420966549E-4},length_95%_HPD={7.436821034181307E-4,0.7114881222451919},length=0.25174603146607466,posterior=0.006376667436366543,height_median=5.308495854713325,rate_range={2.4489096842584586E-4,2.857329113247863E-4},height_range={4.980065416083033,6.1877323093488386},height_95%_HPD={4.98893406669081,5.772462959429216},rate=2.6487074237230637E-4,rate_median=2.6474303994406066E-4,length_median=0.1894401292340655,height=5.339627068819031]:0.224619)[&length_range={2.7153890733355723E-4,1.5362767037894276},rate_95%_HPD={2.530459965309681E-4,2.7995678211798684E-4},length_95%_HPD={2.7153890733355723E-4,0.8317443757225726},length=0.315489325611038,posterior=0.011705358887369226,height_median=5.533115346365623,rate_range={2.4351343980972935E-4,2.882384497550843E-4},height_range={5.025969252899678,7.1695457942560665},height_95%_HPD={5.097152598723959,6.044598539552627},rate=2.6601170379575727E-4,rate_median=2.6598272219982555E-4,length_median=0.23857617173751233,height=5.5565749101766775]:0.414403)[&length_range={4.4818268207791334E-8,2.1914250447414894},rate_95%_HPD={2.512350551642215E-4,2.7976631088645745E-4},length_95%_HPD={4.4818268207791334E-8,0.8537186662591036},length=0.34259598466449215,posterior=0.05822483525462264,height_median=5.947518511246997,rate_range={2.4268438455297191E-4,2.9349850277514346E-4},height_range={5.196327352020845,7.176235021055845},height_95%_HPD={5.439495429736294,6.537628406666066},rate=2.6527238598128534E-4,rate_median=2.653965000236103E-4,length_median=0.2828668237087135,height=5.980522352757559]:0.450821)[&length_range={7.752478810232333E-4,4.85585792355771},rate_95%_HPD={2.5079904488535076E-4,2.791115555105393E-4},length_95%_HPD={0.19618918977262734,2.5265823337281486},length=1.2855410155607363,posterior=0.48428924137196044,height_median=6.398339206342431,rate_range={2.382189963163452E-4,2.9462846093018417E-4},height_range={5.413726257549666,8.93947375582578},height_95%_HPD={5.784500704534068,7.155538764304975},rate=2.6493855264933134E-4,rate_median=2.648936521140322E-4,length_median=1.196824477723598,height=6.440935059801528]:0.981788)[&length_range={2.970828719028873E-5,5.312293545008226},rate_95%_HPD={2.510818473439478E-4,2.7935982446325116E-4},length_95%_HPD={3.2669710336996616E-4,2.2418766392082308},length=0.9465041508172055,posterior=0.4829925931188831,height_median=7.380127269814418,rate_range={2.382189963163452E-4,2.995907747872008E-4},height_range={5.897131553313436,10.678921194870934},height_95%_HPD={6.439108106170966,8.510289765329532},rate=2.647748598113949E-4,rate_median=2.646917691782535E-4,length_median=0.8127596345212136,height=7.422697111824668]:0.834880)[&length_range={0.0295558275584753,6.619079923620242},rate_95%_HPD={2.5078737535376417E-4,2.79048039272669E-4},length_95%_HPD={2.192181554445307,5.236382009503204},length=3.742949769802503,posterior=0.9352563988703174,height_median=8.215006882601445,rate_range={2.3570588429703274E-4,2.995907747872008E-4},height_range={6.307248544892062,12.143105175028289},height_95%_HPD={6.98369930460159,9.61397130996372},rate=2.6476747132025063E-4,rate_median=2.646904330124697E-4,length_median=3.7972844277642572,height=8.27418577879482]:3.80485)[&length_range={0.21941879714069223,3.6853311689236445},rate_95%_HPD={2.50849376460533E-4,2.792657600434428E-4},length_95%_HPD={0.5184796963428937,2.1359208514730668},length=1.3007033562665762,posterior=1.0,height_median=12.019856490939638,rate_range={2.3570588429703274E-4,2.995907747872008E-4},height_range={11.036087832557499,13.983247992372725},height_95%_HPD={11.411021961049336,12.730892091658621},rate=2.6496353617225374E-4,rate_median=2.648970247752943E-4,length_median=1.260123474398286,height=12.048063888186917]:1.29713,(ERR572559[&length_range={0.21885029079255602,5.267820527968292},height_95%_HPD={5.952054999999959,5.952054999999987},rate_95%_HPD={2.50849376460533E-4,2.792657600434428E-4},length_95%_HPD={0.6373752265997723,2.9480060187858115},rate=2.6496353617225374E-4,length=1.7373980683039025,rate_median=2.648970247752943E-4,length_median=1.6802792703717238,height_median=5.952054999999973,rate_range={2.3570588429703274E-4,2.995907747872008E-4},height_range={5.952054999999941,5.952055000000005},height=5.952055000001478]:1.68028,ERR572836[&length_range={0.21885029079255602,5.267820527968292},height_95%_HPD={5.952054999999959,5.952054999999987},rate_95%_HPD={2.50849376460533E-4,2.792657600434428E-4},length_95%_HPD={0.6373752265997723,2.9480060187858115},rate=2.6496353617225374E-4,length=1.7373980683039025,rate_median=2.648970247752943E-4,length_median=1.6802792703717238,height_median=5.952054999999973,rate_range={2.3570588429703274E-4,2.995907747872008E-4},height_range={5.952054999999941,5.952055000000005},height=5.952055000001478]:1.68028)[&length_range={1.5910527684786366,9.047402663267635},rate_95%_HPD={2.50849376460533E-4,2.792657600434428E-4},length_95%_HPD={4.139264417456726,7.20249312750184},length=5.659314176149542,posterior=1.0,height_median=7.632334270371697,rate_range={2.3570588429703274E-4,2.995907747872008E-4},height_range={6.170905290792518,11.21987552796826},height_95%_HPD={6.589430226599752,8.900061018785792},rate=2.6496353617225374E-4,rate_median=2.648970247752943E-4,length_median=5.6714014932170596,height=7.689453068303868]:5.68465)[&length_range={0.07794451556910076,4.251007158210273},rate_95%_HPD={2.50849376460533E-4,2.792657600434428E-4},length_95%_HPD={0.26308258912419547,1.872805637091723},length=1.009230755639124,posterior=1.0,height_median=13.316988847498742,rate_range={2.3570588429703274E-4,2.995907747872008E-4},height_range={11.580326751391176,15.901520491038973},height_95%_HPD={12.355208553638768,14.400630594288302},rate=2.6496353617225374E-4,rate_median=2.648970247752943E-4,length_median=0.9515726865888379,height=13.348767244453407]:1.00937,((ERS2318705[&length_range={3.007817546651479,8.82365519682602},height_95%_HPD={6.952054999999959,6.952054999999987},rate_95%_HPD={2.50849376460533E-4,2.792657600434428E-4},length_95%_HPD={3.049284904264198,5.435738885121717},rate=2.6496353617225374E-4,length=4.1069684482879545,rate_median=2.648970247752943E-4,length_median=3.9668626008530072,height_median=6.952054999999973,rate_range={2.3570588429703274E-4,2.995907747872008E-4},height_range={6.952054999999941,6.952055000000005},height=6.95205500000149]:3.89417,(ERR572538[&length_range={0.026915638052635416,4.963611316729267},height_95%_HPD={9.952054999999959,9.952054999999987},rate_95%_HPD={2.50849376460533E-4,2.792657600434428E-4},length_95%_HPD={0.17675327546406372,2.028326038395413},rate=2.6496353617225374E-4,length=1.022273191875389,rate_median=2.648970247752943E-4,length_median=0.9364680811065949,height_median=9.952054999999973,rate_range={2.3570588429703274E-4,2.995907747872008E-4},height_range={9.952054999999945,9.952055000000005},height=9.952055000001513]:0.706393,ERR386690[&length_range={0.007817546651478935,4.521426973833924},height_95%_HPD={9.952054999999959,9.952054999999987},rate_95%_HPD={2.50849376460533E-4,2.792657600434428E-4},length_95%_HPD={0.09177938895826543,1.7585512889244654},rate=2.6496353617225374E-4,length=0.8794381468470894,rate_median=2.648970247752943E-4,length_median=0.8114451325203706,height_median=9.952054999999973,rate_range={2.3570588429703274E-4,2.995907747872008E-4},height_range={9.952054999999937,9.952055000000005},height=9.952055000001513]:0.706393)[&length_range={4.507528288755225E-5,4.029577305064208},rate_95%_HPD={2.5093991074716404E-4,2.7926166108138223E-4},length_95%_HPD={4.507528288755225E-5,1.1885213911401813},length=0.4370757507654185,posterior=0.24874331693280521,height_median=10.658447641410994,rate_range={2.3735560208229024E-4,2.926243703777444E-4},height_range={9.978970638052623,13.181424900738108},height_95%_HPD={10.11245178428424,11.376918870248804},rate=2.648801800039002E-4,rate_median=2.6489788880287943E-4,length_median=0.3335252678767491,height=10.700930903609601]:0.187781)[&length_range={1.1358783060799738E-5,3.7014565789031195},rate_95%_HPD={2.509177508315591E-4,2.7919635341443807E-4},length_95%_HPD={1.1358783060799738E-5,1.365033190662725},length=0.5199073353632043,posterior=0.22032362919412424,height_median=10.84622835378764,rate_range={2.3735560208229024E-4,2.9206699226891266E-4},height_range={10.005596036568448,13.5436319485096},height_95%_HPD={10.205688295392576,11.659287274388909},rate=2.652242964613216E-4,rate_median=2.651293887863292E-4,length_median=0.41120943975202184,height=10.895782380309209]:0.971329,(ERR025370[&length_range={0.08660205502578933,5.583063407478139},height_95%_HPD={9.952054999999959,9.952054999999987},rate_95%_HPD={2.50849376460533E-4,2.792657600434428E-4},length_95%_HPD={0.39924060283476415,2.882181290651051},rate=2.6496353617225374E-4,length=1.496905295566125,rate_median=2.648970247752943E-4,length_median=1.3751175663798882,height_median=9.952054999999973,rate_range={2.3570588429703274E-4,2.995907747872008E-4},height_range={9.952054999999937,9.952055000000005},height=9.952055000001513]:1.19099,ERR386672[&length_range={0.05330454832585829,5.197335888046901},height_95%_HPD={9.952054999999959,9.952054999999987},rate_95%_HPD={2.50849376460533E-4,2.792657600434428E-4},length_95%_HPD={0.27699151205404426,2.4232346201487722},rate=2.6496353617225374E-4,length=1.236664223910157,rate_median=2.648970247752943E-4,length_median=1.1321000473366425,height_median=9.952054999999973,rate_range={2.3570588429703274E-4,2.995907747872008E-4},height_range={9.952054999999945,9.952055000000005},height=9.952055000001513]:1.19099)[&length_range={1.331232574663943E-5,3.2431967495937926},rate_95%_HPD={2.5079888349251547E-4,2.792556941356518E-4},length_95%_HPD={1.331232574663943E-5,0.9226661165633327},length=0.30746294942987384,posterior=0.09447769942627755,height_median=11.143044203025696,rate_range={2.3735560208229024E-4,2.91816146810077E-4},height_range={10.194052142068863,13.549599522088833},height_95%_HPD={10.40981141425609,12.107074580408245},rate=2.648406666959056E-4,rate_median=2.647742917231442E-4,length_median=0.20934625328981582,height=11.19587396641731]:0.674513)[&length_range={1.9204719785292923E-4,5.770942426628613},rate_95%_HPD={2.508235943790524E-4,2.792626484743165E-4},length_95%_HPD={0.6400424202584212,4.184443202324736},length=2.4623974631140424,posterior=0.9897511501092382,height_median=11.817557484633092,rate_range={2.3570588429703274E-4,2.995907747872008E-4},height_range={10.402348880878222,15.161151637788532},height_95%_HPD={10.783294216361185,13.19550981664193},rate=2.649721829858968E-4,rate_median=2.6490479526340076E-4,length_median=2.476906054921778,height=11.902387349770889]:2.50880)[&length_range={1.3507589633497155,7.3887584615962805},rate_95%_HPD={2.50849376460533E-4,2.792657600434428E-4},length_95%_HPD={3.0767274352696514,5.960857567971717},length=4.521747055876715,posterior=1.0,height_median=14.326359108689019,rate_range={2.3570588429703274E-4,2.995907747872008E-4},height_range={12.157239823991382,17.625539959710988},height_95%_HPD={13.102931695788932,15.64345845400505},rate=2.6496353617225374E-4,rate_median=2.648970247752943E-4,length_median=4.534779435325785,height=14.360410091964754]:4.40977)[&length_range={6.043544466649564E-6,2.201637162033137},rate_95%_HPD={2.5124269996394346E-4,2.7943481005258134E-4},length_95%_HPD={6.043544466649564E-6,0.8510881755105366},length=0.29249647829151637,posterior=0.35350539085951793,height_median=18.736132344863975,rate_range={2.3570588429703274E-4,2.995907747872008E-4},height_range={16.90219089748911,20.584883521809804},height_95%_HPD={17.8829051338087,19.643842401041503},rate=2.651537803489448E-4,rate_median=2.650767662485384E-4,length_median=0.2116586680267183,height=18.74195541239214]:0.351316)[&length_range={0.0048039895854756764,2.7153964278939284},rate_95%_HPD={2.50849376460533E-4,2.792657600434428E-4},length_95%_HPD={0.11810313982301324,1.511672270118627},length=0.7830122882913656,posterior=0.9999822376951634,height_median=19.087448179042923,rate_range={2.3570588429703274E-4,2.995907747872008E-4},height_range={18.03511963158911,21.21699609289687},height_95%_HPD={18.380158462587016,19.932213691921113},rate=2.6496364495483775E-4,rate_median=2.648970573401868E-4,length_median=0.7352431457400961,height=19.115876664885935]:0.797125,(ERR1877941[&length_range={0.031724379555331694,2.8331204980347735},height_95%_HPD={17.95205499999996,17.952054999999987},rate_95%_HPD={2.50849376460533E-4,2.792657600434428E-4},length_95%_HPD={0.1623626195692367,1.4018073692362307},rate=2.6496353617225374E-4,length=0.7449392698284973,rate_median=2.648970247752943E-4,length_median=0.7006273455838397,height_median=17.952054999999973,rate_range={2.3570588429703274E-4,2.995907747872008E-4},height_range={17.952054999999945,17.952055},height=17.952055000001536]:0.700627,ERR1877942[&length_range={0.031724379555331694,2.8331204980347735},height_95%_HPD={17.95205499999996,17.952054999999987},rate_95%_HPD={2.50849376460533E-4,2.792657600434428E-4},length_95%_HPD={0.1623626195692367,1.4018073692362307},rate=2.6496353617225374E-4,length=0.7449392698284973,rate_median=2.648970247752943E-4,length_median=0.7006273455838397,height_median=17.952054999999973,rate_range={2.3570588429703274E-4,2.995907747872008E-4},height_range={17.952054999999945,17.952055},height=17.952055000001536]:0.700627)[&length_range={0.029592566928066333,3.1936736159935},rate_95%_HPD={2.50849376460533E-4,2.792657600434428E-4},length_95%_HPD={0.34424047372818833,2.1060380589619854},length=1.2018805757899182,posterior=1.0,height_median=18.652682345583806,rate_range={2.3570588429703274E-4,2.995907747872008E-4},height_range={17.983779379555305,20.785175498034754},height_95%_HPD={18.11441761956921,19.353862369236197},rate=2.6496353617225374E-4,rate_median=2.648970247752943E-4,length_median=1.174045356811071,height=18.696994269828462]:1.23189)[&length_range={0.08808910841630535,4.076119762060632},rate_95%_HPD={2.50849376460533E-4,2.792657600434428E-4},length_95%_HPD={0.4797843463977536,2.2772258296540855},length=1.3755123181879418,posterior=1.0,height_median=19.8845733556201,rate_range={2.3570588429703274E-4,2.995907747872008E-4},height_range={18.290120277036248,21.873038713717264},height_95%_HPD={19.06888567986861,20.75082102749034},rate=2.6496353617225374E-4,rate_median=2.648970247752943E-4,length_median=1.3510065342135,height=19.898885047161833]:1.51928)[&length_range={3.455876231299726E-4,3.3468733619381332},rate_95%_HPD={2.508688653641674E-4,2.792657600434428E-4},length_95%_HPD={0.01696248489442098,1.5851827183509712},length=0.6763327511667383,posterior=0.9953640384376277,height_median=21.40385569193038,rate_range={2.3570588429703274E-4,2.995907747872008E-4},height_range={20.95208944499176,23.91252768950785},height_95%_HPD={20.95208944499176,22.20714080012299},rate=2.6496333748055186E-4,rate_median=2.648965175473003E-4,length_median=0.5748901975970799,height=21.480717671938685]:1.18522)[&length_range={2.524093557774165E-4,1.7616006602849232},rate_95%_HPD={2.5160435764138504E-4,2.7945447002606364E-4},length_95%_HPD={2.524093557774165E-4,0.840397418327882},length=0.2947559874903465,posterior=0.031137320378692337,height_median=22.589074465241133,rate_range={2.3735560208229024E-4,2.8747657751359017E-4},height_range={21.42764277211745,24.100737902161566},height_95%_HPD={21.794565712315002,23.499054826965324},rate=2.6500612152723666E-4,rate_median=2.6494832728024336E-4,length_median=0.21952747954738072,height=22.614361130787355]:0.307050,((ERR976571[&length_range={2.845459629696734E-6,1.6664009601870866},height_95%_HPD={20.95205499999996,20.952054999999987},rate_95%_HPD={2.50849376460533E-4,2.792657600434428E-4},length_95%_HPD={2.845459629696734E-6,0.43875390578077855},rate=2.6496353617225374E-4,length=0.14620243081776862,rate_median=2.648970247752943E-4,length_median=0.10145845904122552,height_median=20.952054999999973,rate_range={2.3570588429703274E-4,2.995907747872008E-4},height_range={20.952054999999945,20.952055},height=20.95205500000154]:0.101458,ERR976575[&length_range={2.845459629696734E-6,1.6664009601870866},height_95%_HPD={20.95205499999996,20.952054999999987},rate_95%_HPD={2.50849376460533E-4,2.792657600434428E-4},length_95%_HPD={2.845459629696734E-6,0.43875390578077855},rate=2.6496353617225374E-4,length=0.14620243081776862,rate_median=2.648970247752943E-4,length_median=0.10145845904122552,height_median=20.952054999999973,rate_range={2.3570588429703274E-4,2.995907747872008E-4},height_range={20.952054999999945,20.952055},height=20.95205500000154]:0.101458)[&length_range={0.28897945540112246,5.529948857548725},rate_95%_HPD={2.50849376460533E-4,2.792657600434428E-4},length_95%_HPD={0.8482139106853985,2.9125201616276435},length=1.8575964052333556,posterior=1.0,height_median=21.0535134590412,rate_range={2.3570588429703274E-4,2.995907747872008E-4},height_range={20.95205784545961,22.618455960187053},height_95%_HPD={20.95205784545961,21.39080890578075},rate=2.6496353617225374E-4,rate_median=2.648970247752943E-4,length_median=1.829780055493643,height=21.098257430817807]:1.73512,((ERR976563[&length_range={6.483038525573193E-6,1.7237765748595741},height_95%_HPD={20.95205499999996,20.952054999999987},rate_95%_HPD={2.50849376460533E-4,2.792657600434428E-4},length_95%_HPD={6.483038525573193E-6,0.6186644100157856},rate=2.6496353617225374E-4,length=0.2141057562644573,rate_median=2.648970247752943E-4,length_median=0.15419369529007199,height_median=20.952054999999973,rate_range={2.3570588429703274E-4,2.995907747872008E-4},height_range={20.952054999999945,20.952055},height=20.95205500000154]:0.154194,ERR976564[&length_range={6.483038525573193E-6,1.7237765748595741},height_95%_HPD={20.95205499999996,20.952054999999987},rate_95%_HPD={2.50849376460533E-4,2.792657600434428E-4},length_95%_HPD={6.483038525573193E-6,0.6186644100157856},rate=2.6496353617225374E-4,length=0.2141057562644573,rate_median=2.648970247752943E-4,length_median=0.15419369529007199,height_median=20.952054999999973,rate_range={2.3570588429703274E-4,2.995907747872008E-4},height_range={20.952054999999945,20.952055},height=20.95205500000154]:0.154194)[&length_range={0.0093737223426551,2.940634370153571},rate_95%_HPD={2.50849376460533E-4,2.792657600434428E-4},length_95%_HPD={0.27956425715314737,1.8268991263711563},length=1.0347257532078007,posterior=1.0,height_median=21.106248695290038,rate_range={2.3570588429703274E-4,2.995907747872008E-4},height_range={20.95206148303849,22.67583157485954},height_95%_HPD={20.95206148303849,21.57071941001575},rate=2.6496353617225374E-4,rate_median=2.648970247752943E-4,length_median=1.0071306944849816,height=21.166160756264123]:1.06329,((ERR976556[&length_range={7.63496649014428E-6,1.6509901976091257},height_95%_HPD={20.95205499999996,20.952054999999987},rate_95%_HPD={2.50849376460533E-4,2.792657600434428E-4},length_95%_HPD={7.63496649014428E-6,0.5747202114798462},rate=2.6496353617225374E-4,length=0.2198553151951071,rate_median=2.648970247752943E-4,length_median=0.1762250059378232,height_median=20.952054999999973,rate_range={2.3570588429703274E-4,2.995907747872008E-4},height_range={20.952054999999945,20.952055},height=20.95205500000154]:0.188769,ERR976558[&length_range={5.36566083976453E-4,1.6351281443110395},height_95%_HPD={20.95205499999996,20.952054999999987},rate_95%_HPD={2.50849376460533E-4,2.792657600434428E-4},length_95%_HPD={0.010659133014364386,0.7242047933044056},rate=2.6496353617225374E-4,length=0.3228452987081195,rate_median=2.648970247752943E-4,length_median=0.2832211994628935,height_median=20.952054999999973,rate_range={2.3570588429703274E-4,2.995907747872008E-4},height_range={20.952054999999945,20.952055},height=20.95205500000154]:0.188769)[&length_range={2.7813678258326036E-6,1.1710129173269301},rate_95%_HPD={2.5082440704137887E-4,2.7902931768018346E-4},length_95%_HPD={2.7813678258326036E-6,0.46114523623223036},length=0.16242216300354498,posterior=0.180802500932521,height_median=21.140824126360073,rate_range={2.3832954844828368E-4,2.9462846093018417E-4},height_range={20.9542224848805,22.0417371891766},height_95%_HPD={20.961383244757652,21.46103336890525},rate=2.649116935730552E-4,rate_median=2.6482003966276486E-4,length_median=0.1193373670114255,height=21.17086024567749]:0.274725,(ERR976557[&length_range={4.697354029303824E-6,1.381279038976757},height_95%_HPD={20.95205499999996,20.952054999999987},rate_95%_HPD={2.50849376460533E-4,2.792657600434428E-4},length_95%_HPD={4.697354029303824E-6,0.5674077588690523},rate=2.6496353617225374E-4,length=0.2189929840061129,rate_median=2.648970247752943E-4,length_median=0.1759402716283951,height_median=20.952054999999973,rate_range={2.3570588429703274E-4,2.995907747872008E-4},height_range={20.952054999999945,20.952055},height=20.95205500000154]:0.174716,(((((ERR1877648[&length_range={1.0880194374212095,3.1487821971444028},height_95%_HPD={17.95205499999996,17.952054999999987},rate_95%_HPD={2.50849376460533E-4,2.792657600434428E-4},length_95%_HPD={1.576274315446362,2.4482650044146688},rate=2.6496353617225374E-4,length=2.060452913965241,rate_median=2.648970247752943E-4,length_median=2.066297392721996,height_median=17.952054999999973,rate_range={2.3570588429703274E-4,2.995907747872008E-4},height_range={17.952054999999945,17.952055},height=17.952055000001536]:1.93540,ERR1877640[&length_range={0.08801943742120955,2.2126335906239305},height_95%_HPD={18.95205499999996,18.952054999999987},rate_95%_HPD={2.50849376460533E-4,2.792657600434428E-4},length_95%_HPD={0.5756158363371462,1.501152666527421},rate=2.6496353617225374E-4,length=1.077791786310076,rate_median=2.648970247752943E-4,length_median=1.080461081664673,height_median=18.952054999999973,rate_range={2.3570588429703274E-4,2.995907747872008E-4},height_range={18.952054999999945,18.952055},height=18.952055000001536]:0.935403)[&length_range={1.3943588509590654E-5,1.2945086195470488},rate_95%_HPD={2.509199271329372E-4,2.7940547413437053E-4},length_95%_HPD={6.753227778943938E-5,0.607113472684361},length=0.2324080432089222,posterior=0.39363043748556814,height_median=19.88745774061939,rate_range={2.3832954844828368E-4,2.9462846093018417E-4},height_range={19.040074437421175,20.804546631101765},height_95%_HPD={19.422355773153715,20.256361521249648},rate=2.65142297687182E-4,rate_median=2.650810614159668E-4,length_median=0.1881349909679919,height=19.86751656860084]:0.161427,ERR976589[&length_range={2.160533565387368E-6,1.0873266263698866},height_95%_HPD={19.95205499999996,19.952054999999987},rate_95%_HPD={2.50849376460533E-4,2.792657600434428E-4},length_95%_HPD={2.160533565387368E-6,0.3626356523361949},rate=2.6496353617225374E-4,length=0.12729501225677342,rate_median=2.648970247752943E-4,length_median=0.09401927904066909,height_median=19.952054999999973,rate_range={2.3570588429703274E-4,2.995907747872008E-4},height_range={19.952054999999945,19.952055},height=19.952055000001536]:0.0968300)[&length_range={7.393059071603147E-7,0.7322160867133611},rate_95%_HPD={2.5072153579377087E-4,2.7907554324654713E-4},length_95%_HPD={7.393059071603147E-7,0.27864169500704605},length=0.09448997966082175,posterior=0.19444395104708787,height_median=20.04888504728927,rate_range={2.397778617792493E-4,2.9462846093018417E-4},height_range={19.952072978208335,21.039381626369845},height_95%_HPD={19.952129000075665,20.2872179188648},rate=2.6508553326345886E-4,rate_median=2.649441534626198E-4,length_median=0.06570635534145097,height=20.077447083284465]:0.128495,ERR976590[&length_range={6.451273257823686E-7,1.1100011628276043},height_95%_HPD={19.95205499999996,19.952054999999987},rate_95%_HPD={2.50849376460533E-4,2.792657600434428E-4},length_95%_HPD={6.451273257823686E-7,0.3625438612341618},rate=2.6496353617225374E-4,length=0.1280078087542481,rate_median=2.648970247752943E-4,length_median=0.09460024033851866,height_median=19.952054999999973,rate_range={2.3570588429703274E-4,2.995907747872008E-4},height_range={19.952054999999945,19.952055},height=19.952055000001536]:0.225325)[&length_range={0.004498464717865858,1.6120021919478127},rate_95%_HPD={2.50849376460533E-4,2.792657600434428E-4},length_95%_HPD={0.05541894443485873,0.7653894992604187},length=0.3879327871588742,posterior=1.0,height_median=20.177380383094988,rate_range={2.3570588429703274E-4,2.995907747872008E-4},height_range={19.953647593693855,21.16468859062391},height_95%_HPD={19.96449604900596,20.490093241188085},rate=2.6496353617225374E-4,rate_median=2.648970247752943E-4,length_median=0.3613394655812172,height=20.202928549345]:0.293107,(ERR976594[&length_range={0.0020850682403832366,1.803809332824681},height_95%_HPD={18.95205499999996,18.952054999999987},rate_95%_HPD={2.50849376460533E-4,2.792657600434428E-4},length_95%_HPD={0.03720153665479131,0.9308648428040946},rate=2.6496353617225374E-4,length=0.43535731457470955,rate_median=2.648970247752943E-4,length_median=0.39276756270354696,height_median=18.952054999999973,rate_range={2.3570588429703274E-4,2.995907747872008E-4},height_range={18.952054999999945,18.952055},height=18.952055000001536]:0.655281,(ERR976593[&length_range={0.0011254486360989802,1.9886247570906903},height_95%_HPD={18.95205499999996,18.952054999999987},rate_95%_HPD={2.50849376460533E-4,2.792657600434428E-4},length_95%_HPD={0.03412972590955121,0.9264385559959791},rate=2.6496353617225374E-4,length=0.4340145270070394,rate_median=2.648970247752943E-4,length_median=0.39037916304208053,height_median=18.952054999999973,rate_range={2.3570588429703274E-4,2.995907747872008E-4},height_range={18.952054999999945,18.952055},height=18.952055000001536]:0.427667,(ERR976592[&length_range={2.3304945712965264E-4,1.9095303280326341},height_95%_HPD={18.95205499999996,18.952054999999987},rate_95%_HPD={2.50849376460533E-4,2.792657600434428E-4},length_95%_HPD={0.02591357223896651,0.926200166143623},rate=2.6496353617225374E-4,length=0.43701266636601704,rate_median=2.648970247752943E-4,length_median=0.3939303850283906,height_median=18.952054999999973,rate_range={2.3570588429703274E-4,2.995907747872008E-4},height_range={18.952054999999945,18.952055},height=18.952055000001536]:0.252671,ERR976591[&length_range={2.3304945712965264E-4,1.741282406293145},height_95%_HPD={18.95205499999996,18.952054999999987},rate_95%_HPD={2.50849376460533E-4,2.792657600434428E-4},length_95%_HPD={0.015591525755134228,0.7827918224223787},rate=2.6496353617225374E-4,length=0.3466158991641019,rate_median=2.648970247752943E-4,length_median=0.3021673576578081,height_median=18.952054999999973,rate_range={2.3570588429703274E-4,2.995907747872008E-4},height_range={18.952054999999945,18.952055},height=18.952055000001536]:0.252671)[&length_range={3.127620782095164E-5,1.371629300433014},rate_95%_HPD={2.511286888504933E-4,2.7935462644114423E-4},length_95%_HPD={3.127620782095164E-5,0.6381137976531015},length=0.2405078187957691,posterior=0.2511412280857564,height_median=19.204726229208685,rate_range={2.407610341403917E-4,2.9217689337173304E-4},height_range={18.95228804945709,20.317477119516372},height_95%_HPD={18.965172646242312,19.596338916670216},rate=2.650379781561674E-4,rate_median=2.6496540409533167E-4,length_median=0.18889513458460883,height=19.240866232145127]:0.174995)[&length_range={3.17258806816767E-5,1.4654814532424254},rate_95%_HPD={2.5083656913988273E-4,2.792413104390894E-4},length_95%_HPD={3.17258806816767E-5,0.6292840866538079},length=0.23200692908452536,posterior=0.21202863283539672,height_median=19.379721625298977,rate_range={2.3570588429703274E-4,2.9217689337173304E-4},height_range={18.966319810691317,20.461067964664537},height_95%_HPD={19.05083196334443,19.795791958265678},rate=2.650426597771286E-4,rate_median=2.6498146960873527E-4,length_median=0.18075837044382226,height=19.40497558742073]:0.227614)[&length_range={0.0012766818759040177,2.164557671956686},rate_95%_HPD={2.5085553357540285E-4,2.792748035145576E-4},length_95%_HPD={0.09685402798691456,1.2426279983399908},length=0.663137430270821,posterior=0.9997513277322866,height_median=19.607336010285213,rate_range={2.3570588429703274E-4,2.995907747872008E-4},height_range={19.01849424541486,20.940679757090656},height_95%_HPD={19.16439880152267,20.103613632290195},rate=2.649636610544095E-4,rate_median=2.6489744222277245E-4,length_median=0.6402733596317418,height=19.62918676879669]:0.863151)[&length_range={3.813753633252759E-5,0.8324400969122188},rate_95%_HPD={2.504888150553711E-4,2.789234557222194E-4},length_95%_HPD={3.813753633252759E-5,0.3592692057672515},length=0.12449958890414682,posterior=0.08238156983250147,height_median=20.470486910647768,rate_range={2.4077252772516263E-4,2.9349850277514346E-4},height_range={20.030146419871638,21.43536153290465},height_95%_HPD={20.150544980056942,20.864508540984207},rate=2.6480915635580555E-4,rate_median=2.646859509133747E-4,length_median=0.09071231634051458,height=20.486217297371702]:0.173001,((ERR976595[&length_range={3.3231839321956613E-4,2.12315395870737},height_95%_HPD={18.95205499999996,18.952054999999987},rate_95%_HPD={2.50849376460533E-4,2.792657600434428E-4},length_95%_HPD={0.028150223575647004,1.013630838973473},rate=2.6496353617225374E-4,length=0.49772387098882137,rate_median=2.648970247752943E-4,length_median=0.4648153546238518,height_median=18.952054999999973,rate_range={2.3570588429703274E-4,2.995907747872008E-4},height_range={18.952054999999945,18.952055},height=18.952055000001536]:0.817886,(ERR976596[&length_range={3.3231839321956613E-4,2.12315395870737},height_95%_HPD={18.95205499999996,18.952054999999987},rate_95%_HPD={2.50849376460533E-4,2.792657600434428E-4},length_95%_HPD={0.0284167296387956,1.041918877155755},rate=2.6496353617225374E-4,length=0.5106466488956645,rate_median=2.648970247752943E-4,length_median=0.4764955574059897,height_median=18.952054999999973,rate_range={2.3570588429703274E-4,2.995907747872008E-4},height_range={18.952054999999945,18.952055},height=18.952055000001536]:0.619745,(ERR1877939[&length_range={1.805995104575686E-7,1.0934000106498765},height_95%_HPD={18.95205499999996,18.952054999999987},rate_95%_HPD={2.50849376460533E-4,2.792657600434428E-4},length_95%_HPD={1.805995104575686E-7,0.3313033706507973},rate=2.6496353617225374E-4,length=0.11255061120386868,rate_median=2.648970247752943E-4,length_median=0.08014484430895763,height_median=18.952054999999973,rate_range={2.3570588429703274E-4,2.995907747872008E-4},height_range={18.952054999999945,18.952055},height=18.952055000001536]:0.0886129,(ERR1877644[&length_range={0.001291475956588073,2.477380813598952},height_95%_HPD={17.95205499999996,17.952054999999987},rate_95%_HPD={2.50849376460533E-4,2.792657600434428E-4},length_95%_HPD={0.0399622889604494,1.139303368831591},rate=2.6496353617225374E-4,length=0.5567081174793804,rate_median=2.648970247752943E-4,length_median=0.5084317353171599,height_median=17.952054999999973,rate_range={2.3570588429703274E-4,2.995907747872008E-4},height_range={17.952054999999945,17.952055},height=17.952055000001536]:0.466427,ERR1877940[&length_range={0.001291475956588073,2.036048828359423},height_95%_HPD={17.95205499999996,17.952054999999987},rate_95%_HPD={2.50849376460533E-4,2.792657600434428E-4},length_95%_HPD={0.04198745626986522,1.149863701401273},rate=2.6496353617225374E-4,length=0.5576178773448845,rate_median=2.648970247752943E-4,length_median=0.5084317353171599,height_median=17.952054999999973,rate_range={2.3570588429703274E-4,2.995907747872008E-4},height_range={17.952054999999945,17.952055},height=17.952055000001536]:0.466427)[&length_range={3.558594054453579E-5,1.8093133249677003},rate_95%_HPD={2.508505047295869E-4,2.792822354546938E-4},length_95%_HPD={0.018185348186516848,1.066704912346367},length=0.6145035273542335,posterior=0.9117213449617222,height_median=18.418481662390942,rate_range={2.3570588429703274E-4,2.995907747872008E-4},height_range={17.95334647595656,19.625436449825827},height_95%_HPD={17.99644814645732,18.966884559178865},rate=2.649887137491307E-4,rate_median=2.649230891083189E-4,length_median=0.6373557537498264,height=18.45253864859887]:0.622186)[&length_range={0.029660953438781945,2.088120160901891},rate_95%_HPD={2.50849376460533E-4,2.792657600434428E-4},length_95%_HPD={0.17227306940231557,1.1806302159719664},length=0.6586548158052504,posterior=1.0,height_median=19.0406678934634,rate_range={2.3570588429703274E-4,2.995907747872008E-4},height_range={18.952055180599483,20.429435813598925},height_95%_HPD={18.952055180599483,19.30596906296651},rate=2.6496353617225374E-4,rate_median=2.648970247752943E-4,length_median=0.6340694589120268,height=19.074342348506633]:0.531132)[&length_range={2.5647667527550766E-5,1.270970114551801},rate_95%_HPD={2.5069798168345396E-4,2.790153124389738E-4},length_95%_HPD={2.5647667527550766E-5,0.46206925448094793},length=0.16026981243545435,posterior=0.1306239897689124,height_median=19.57180015443617,rate_range={2.3878141746464752E-4,2.9462846093018417E-4},height_range={19.038506255228718,20.64727247048819},height_95%_HPD={19.158977644229314,20.01925048067584},rate=2.649179680293667E-4,rate_median=2.648069624569167E-4,length_median=0.11681754247699416,height=19.58997746659448]:0.198141)[&length_range={0.002824940650150154,1.9794843124437698},rate_95%_HPD={2.50849376460533E-4,2.792626484743165E-4},length_95%_HPD={0.044477989612691005,1.079164062470955},length=0.5395482218895228,posterior=0.9989875486243095,height_median=19.769940934713816,rate_range={2.3570588429703274E-4,2.995907747872008E-4},height_range={19.05991010143039,21.10519631146013},height_95%_HPD={19.292118520534295,20.315088080677846},rate=2.649623250320935E-4,rate_median=2.648964487555281E-4,length_median=0.5060552604917437,height=19.78716572283359]:0.399538,ERR976588[&length_range={6.2258813393611945E-6,1.649951799525553},height_95%_HPD={19.95205499999996,19.952054999999987},rate_95%_HPD={2.50849376460533E-4,2.792657600434428E-4},length_95%_HPD={6.2258813393611945E-6,0.7512766284096593},rate=2.6496353617225374E-4,length=0.31562751923492294,rate_median=2.648970247752943E-4,length_median=0.2742682970988213,height_median=19.952054999999973,rate_range={2.3570588429703274E-4,2.995907747872008E-4},height_range={19.952054999999945,19.952055},height=19.952055000001536]:0.217424)[&length_range={8.410956311877271E-6,1.3601046243510808},rate_95%_HPD={2.5036875104341057E-4,2.789234557222194E-4},length_95%_HPD={8.410956311877271E-6,0.6548938434451514},length=0.2606261949910746,posterior=0.2993658857173307,height_median=20.16947934193454,rate_range={2.3735560208229024E-4,2.9462846093018417E-4},height_range={19.952064540534757,21.41219641999363},height_95%_HPD={19.952064540534757,20.56596199531733},rate=2.6498048305622897E-4,rate_median=2.648854142165468E-4,length_median=0.2159906566655163,height=20.206091183208688]:0.474009)[&length_range={0.03457876256699777,2.3988143469339036},rate_95%_HPD={2.50849376460533E-4,2.792657600434428E-4},length_95%_HPD={0.1915498610278661,1.1679468190113589},length=0.6691868273434095,posterior=1.0,height_median=20.64348794699119,rate_range={2.3570588429703274E-4,2.995907747872008E-4},height_range={20.017946056665384,21.76157017787655},height_95%_HPD={20.250044964836537,21.077454858310762},rate=2.6496353617225374E-4,rate_median=2.648970247752943E-4,length_median=0.6442685753827639,height=20.657737771927067]:0.483284)[&length_range={7.054464997580112E-5,1.0920178953319848},rate_95%_HPD={2.5130072272472315E-4,2.7928192847840943E-4},length_95%_HPD={7.054464997580112E-5,0.4150112688513765},length=0.14614662031340064,posterior=0.15609513490470522,height_median=21.126771484497837,rate_range={2.4066256564088742E-4,2.9043552582503436E-4},height_range={20.952059697354002,22.205329392864833},height_95%_HPD={20.952059697354002,21.50199715601958},rate=2.650866331348908E-4,rate_median=2.65039908327368E-4,length_median=0.10727262593620246,height=21.165881481432024]:0.288778)[&length_range={0.01861295280141917,2.725790099017484},rate_95%_HPD={2.50849376460533E-4,2.792657600434428E-4},length_95%_HPD={0.18458000891710213,1.4328264830070019},length=0.7566456316533502,posterior=1.0,height_median=21.415549573787935,rate_range={2.3570588429703274E-4,2.995907747872008E-4},height_range={20.96640536097076,22.988489306244176},height_95%_HPD={21.051362202362398,21.907581669193736},rate=2.6496353617225374E-4,rate_median=2.648970247752943E-4,length_median=0.7118916397599797,height=21.449535958457275]:0.753984)[&length_range={0.0019180408758892042,2.598926591006901},rate_95%_HPD={2.50849376460533E-4,2.792731659453592E-4},length_95%_HPD={0.017997673017472238,1.2875232623805886},length=0.5804092171665514,posterior=0.9934457095152667,height_median=22.169533702584843,rate_range={2.3570588429703274E-4,2.995907747872008E-4},height_range={21.160365352721364,24.19028723295315},height_95%_HPD={21.522798329306564,22.95904024423788},rate=2.649616649432342E-4,rate_median=2.6489698220647786E-4,length_median=0.5121888516394648,height=22.20162952708761]:0.619102)[&length_range={2.2315550000584494E-4,1.5905429187818285},rate_95%_HPD={2.511035691758941E-4,2.782796288454176E-4},length_95%_HPD={2.2315550000584494E-4,0.7359763284211205},length=0.25054073952035805,posterior=0.05827812216913267,height_median=22.78863602072672,rate_range={2.413177593452998E-4,2.898179094962128E-4},height_range={21.64232872596839,24.27282748539009},height_95%_HPD={22.063717361907628,23.665155615054214},rate=2.6484934717961177E-4,rate_median=2.6457107660134084E-4,length_median=0.1807470308479786,height=22.815035724552505]:0.107488)[&length_range={0.0037107679575960617,1.3721133395051979},rate_95%_HPD={2.5196251355046284E-4,2.7427525555238116E-4},length_95%_HPD={0.004934166457843503,0.6330120467353879},length=0.24563446468215822,posterior=0.0024156734577878824,height_median=22.896124169197886,rate_range={2.498817646544109E-4,2.8377205021950624E-4},height_range={22.220956088427947,24.055013185433417},height_95%_HPD={22.378094394944462,23.78775041610487},rate=2.6418274228394824E-4,rate_median=2.6437977533227974E-4,length_median=0.1755347662268001,height=22.960445233955667]:0.212947)[&length_range={3.890596929068124E-5,2.10444922358505},rate_95%_HPD={2.5035539637059077E-4,2.7823016559774024E-4},length_95%_HPD={4.4685017500256663E-4,1.0443941519043953},length=0.38875626908953215,posterior=0.03316222313007336,height_median=23.109071017456063,rate_range={2.4449996840239795E-4,2.915490036579699E-4},height_range={22.02925154797136,24.89974262108114},height_95%_HPD={22.447757316340688,23.975767273262797},rate=2.643538421536003E-4,rate_median=2.639958683789932E-4,length_median=0.30191574886810457,height=23.146647588185633]:0.665151,(((((((ERR976566[&length_range={0.0056010972210351895,2.0380833068358157},height_95%_HPD={20.95205499999996,20.952054999999987},rate_95%_HPD={2.50849376460533E-4,2.792657600434428E-4},length_95%_HPD={0.03643223885942248,0.741709951775352},rate=2.6496353617225374E-4,length=0.35819868012635997,rate_median=2.648970247752943E-4,length_median=0.32285018821682243,height_median=20.952054999999973,rate_range={2.3570588429703274E-4,2.995907747872008E-4},height_range={20.952054999999945,20.952055},height=20.95205500000154]:0.322850,ERR976567[&length_range={0.0056010972210351895,2.0380833068358157},height_95%_HPD={20.95205499999996,20.952054999999987},rate_95%_HPD={2.50849376460533E-4,2.792657600434428E-4},length_95%_HPD={0.03643223885942248,0.741709951775352},rate=2.6496353617225374E-4,length=0.35819868012635997,rate_median=2.648970247752943E-4,length_median=0.32285018821682243,height_median=20.952054999999973,rate_range={2.3570588429703274E-4,2.995907747872008E-4},height_range={20.952054999999945,20.952055},height=20.95205500000154]:0.322850)[&length_range={0.0040057004836882015,2.3026745505869854},rate_95%_HPD={2.50849376460533E-4,2.792657600434428E-4},length_95%_HPD={0.08561830881353671,1.1267998614588386},length=0.5587462504420292,posterior=1.0,height_median=21.27490518821679,rate_range={2.3570588429703274E-4,2.995907747872008E-4},height_range={20.957656097221015,22.99013830683579},height_95%_HPD={20.988487238859395,21.69376495177531},rate=2.6496353617225374E-4,rate_median=2.648970247752943E-4,length_median=0.5165764038550229,height=21.3102536801263]:0.329630,ERR976553[&length_range={6.175101211169931E-5,2.2244075299570056},height_95%_HPD={20.95205499999996,20.952054999999987},rate_95%_HPD={2.50849376460533E-4,2.792657600434428E-4},length_95%_HPD={6.175101211169931E-5,1.0494154843745527},rate=2.6496353617225374E-4,length=0.47781414010586193,rate_median=2.648970247752943E-4,length_median=0.4291358125285534,height_median=20.952054999999973,rate_range={2.3570588429703274E-4,2.995907747872008E-4},height_range={20.952054999999945,20.952055},height=20.95205500000154]:0.652480)[&length_range={2.168938690161326E-5,1.641035513113966},rate_95%_HPD={2.509994046463266E-4,2.790223592002571E-4},length_95%_HPD={2.168938690161326E-5,0.599204136519468},length=0.21707716008392766,posterior=0.07444181957050747,height_median=21.604535459188714,rate_range={2.3893811407448736E-4,2.912729389223148E-4},height_range={21.041657866213455,22.728517359892887},height_95%_HPD={21.164010904818724,22.103024669640217},rate=2.649713542980725E-4,rate_median=2.6481334953536953E-4,length_median=0.16679995769507983,height=21.626540074079077]:0.129919,ERR976552[&length_range={0.0019844582437791303,2.71776396769636},height_95%_HPD={20.95205499999996,20.952054999999987},rate_95%_HPD={2.50849376460533E-4,2.792657600434428E-4},length_95%_HPD={0.031372660151699705,1.1782558088467248},rate=2.6496353617225374E-4,length=0.5654236837968597,rate_median=2.648970247752943E-4,length_median=0.5209136781039909,height_median=20.952054999999973,rate_range={2.3570588429703274E-4,2.995907747872008E-4},height_range={20.952054999999945,20.952055},height=20.95205500000154]:0.782399)[&length_range={4.399746835304086E-6,1.7128212920345298},rate_95%_HPD={2.5069371310837136E-4,2.7880001001404987E-4},length_95%_HPD={4.399746835304086E-6,0.675809591935117},length=0.24332703923865237,posterior=0.10028597310787048,height_median=21.734454009681233,rate_range={2.3570588429703274E-4,2.926243703777444E-4},height_range={21.085970816407084,23.151323957149554},height_95%_HPD={21.280384124695352,22.29478411083208},rate=2.6465570050022915E-4,rate_median=2.6452172753452E-4,length_median=0.18201547685452013,height=21.759089125059965]:0.325100,(((((ERR1878097[&length_range={0.11305105838489027,2.810517624445005},height_95%_HPD={15.952054999999959,15.952054999999987},rate_95%_HPD={2.50849376460533E-4,2.792657600434428E-4},length_95%_HPD={0.3438180215949771,1.6512663556932843},rate=2.6496353617225374E-4,length=0.9872447337872107,rate_median=2.648970247752943E-4,length_median=0.9699496899626183,height_median=15.952054999999973,rate_range={2.3570588429703274E-4,2.995907747872008E-4},height_range={15.952054999999945,15.952055000000001},height=15.95205500000153]:0.791739,ERR1878132[&length_range={1.3437326751603909,4.4009121941348255},height_95%_HPD={13.952054999999959,13.952054999999987},rate_95%_HPD={2.50849376460533E-4,2.792657600434428E-4},length_95%_HPD={2.0180150704015123,3.387949887259186},rate=2.6496353617225374E-4,length=2.6655221115604872,rate_median=2.648970247752943E-4,length_median=2.636875838067837,height_median=13.952054999999973,rate_range={2.3570588429703274E-4,2.995907747872008E-4},height_range={13.952054999999945,13.952055000000001},height=13.952055000001527]:2.79174)[&length_range={1.3214999480481993E-5,1.7314156201601882},rate_95%_HPD={2.5112092854733626E-4,2.7935462644114423E-4},length_95%_HPD={1.3214999480481993E-5,0.6007001994907881},length=0.20892994854032115,posterior=0.1274267748983108,height_median=16.743794434523373,rate_range={2.4066256564088742E-4,2.906789517602178E-4},height_range={16.076647207329657,17.988880556897026},height_95%_HPD={16.210260148669544,17.328103190433247},rate=2.648263579147402E-4,rate_median=2.646039963893393E-4,length_median=0.15137519951069045,height=16.76299303836252]:0.347389,(ERR1878090[&length_range={1.9640176450685942E-4,2.5608958036920058},height_95%_HPD={15.952054999999959,15.952054999999987},rate_95%_HPD={2.50849376460533E-4,2.792657600434428E-4},length_95%_HPD={0.061641859692095125,1.357853545888382},rate=2.6496353617225374E-4,length=0.700712548302084,rate_median=2.648970247752943E-4,length_median=0.6713416302785369,height_median=15.952054999999973,rate_range={2.3570588429703274E-4,2.995907747872008E-4},height_range={15.952054999999945,15.952055000000001},height=15.95205500000153]:0.669017,(ERR1878116[&length_range={2.9428365024841696E-6,2.132726349624683},height_95%_HPD={14.952054999999959,14.952054999999987},rate_95%_HPD={2.50849376460533E-4,2.792657600434428E-4},length_95%_HPD={2.9428365024841696E-6,0.8972611648272295},rate=2.6496353617225374E-4,length=0.34712036282353886,rate_median=2.648970247752943E-4,length_median=0.2807504339703346,height_median=14.952054999999973,rate_range={2.3570588429703274E-4,2.995907747872008E-4},height_range={14.952054999999945,14.952055000000001},height=14.952055000001529]:0.280718,(((ERR1878553[&length_range={4.989957395586941E-4,2.046434540102613},height_95%_HPD={11.952054999999959,11.952054999999987},rate_95%_HPD={2.50849376460533E-4,2.792657600434428E-4},length_95%_HPD={0.006810219045810584,0.6976584355743718},rate=2.6496353617225374E-4,length=0.2969014436791347,rate_median=2.648970247752943E-4,length_median=0.2533563681268358,height_median=11.952054999999973,rate_range={2.3570588429703274E-4,2.995907747872008E-4},height_range={11.952054999999941,11.952055000000005},height=11.952055000001522]:0.253352,ERR1878554[&length_range={4.989957395586941E-4,2.046434540102613},height_95%_HPD={11.952054999999959,11.952054999999987},rate_95%_HPD={2.50849376460533E-4,2.792657600434428E-4},length_95%_HPD={0.006810219045810584,0.6976584355743718},rate=2.6496353617225374E-4,length=0.2969040498924064,rate_median=2.648970247752943E-4,length_median=0.2533563681268358,height_median=11.952054999999973,rate_range={2.3570588429703274E-4,2.995907747872008E-4},height_range={11.952054999999941,11.952055000000005},height=11.952055000001522]:0.253352)[&length_range={0.01772542356093787,2.4921799661017836},rate_95%_HPD={2.50849376460533E-4,2.792657600434428E-4},length_95%_HPD={0.12887939338370913,1.525948560860547},length=0.8002233736965437,posterior=0.9999822376951634,height_median=12.205407484190381,rate_range={2.3570588429703274E-4,2.995907747872008E-4},height_range={11.952553995739539,13.99848954010259},height_95%_HPD={11.958865219045776,12.649713435574338},rate=2.649637087379378E-4,rate_median=2.648970573401868E-4,length_median=0.7617977083984329,height=12.248957071964009]:1.27012,(ERR114416[&length_range={0.03624088958462757,4.674679297571316},height_95%_HPD={9.952054999999959,9.952054999999987},rate_95%_HPD={2.50849376460533E-4,2.792657600434428E-4},length_95%_HPD={2.324555046122251,3.8303039565201136},rate=2.6496353617225374E-4,length=3.0388808817026844,rate_median=2.648970247752943E-4,length_median=3.04973075412847,height_median=9.952054999999973,rate_range={2.3570588429703274E-4,2.995907747872008E-4},height_range={9.952054999999941,9.952055000000001},height=9.952055000001513]:3.27409,((((((ERR117577[&length_range={0.31123597877207665,3.6649933144757014},height_95%_HPD={8.952054999999959,8.952054999999987},rate_95%_HPD={2.50849376460533E-4,2.792657600434428E-4},length_95%_HPD={1.0694965656746067,2.403932582531194},rate=2.6496353617225374E-4,length=1.6370345380897868,rate_median=2.648970247752943E-4,length_median=1.551205412981199,height_median=8.952054999999973,rate_range={2.3570588429703274E-4,2.995907747872008E-4},height_range={8.952054999999937,8.952055000000005},height=8.952055000001506]:1.53554,SAMN40623202[&length_range={7.318803801510398E-4,2.5917622141408803},height_95%_HPD={10.013698999999846,10.013698999999875},rate_95%_HPD={2.50849376460533E-4,2.792657600434428E-4},length_95%_HPD={0.01073256112755061,1.3688108010264202},rate=2.6496353617225374E-4,length=0.5818076822231151,rate_median=2.648970247752943E-4,length_median=0.49261236415317455,height_median=10.01369899999986,rate_range={2.3570588429703274E-4,2.995907747872008E-4},height_range={10.013698999999825,10.013698999999892},height=10.013699000002616]:0.473897)[&length_range={1.2599204137764275E-4,2.656300532038051},rate_95%_HPD={2.508505047295869E-4,2.792626484743165E-4},length_95%_HPD={0.11254508862654866,1.797141188684158},length=1.010997729889224,posterior=0.957565853745182,height_median=10.487596280351495,rate_range={2.3570588429703274E-4,2.995907747872008E-4},height_range={10.014430880380012,12.251720307445787},height_95%_HPD={10.032037802323753,11.238888077149127},rate=2.6498519095882495E-4,rate_median=2.649167836558942E-4,length_median=1.0258566789397232,height=10.556412647169443]:1.06981,SAMN40623178[&length_range={0.06230612113701639,2.564260157023922},height_95%_HPD={10.738939999999943,10.738939999999971},rate_95%_HPD={2.50849376460533E-4,2.792657600434428E-4},length_95%_HPD={0.3085677238545568,1.460580593096811},rate=2.6496353617225374E-4,length=0.8506401293743995,rate_median=2.648970247752943E-4,length_median=0.821967488606191,height_median=10.738939999999957,rate_range={2.3570588429703274E-4,2.995907747872008E-4},height_range={10.738939999999925,10.738939999999989},height=10.738939999999904]:0.818466)[&length_range={0.0012007503680386833,2.094209089128512},rate_95%_HPD={2.5090168254422593E-4,2.7928739193132135E-4},length_95%_HPD={0.016640220227635893,0.9131184697281451},length=0.4111541074529673,posterior=0.9669798753086201,height_median=11.557406347565326,rate_range={2.3570588429703274E-4,2.995907747872008E-4},height_range={10.818371710332919,13.078848434376791},height_95%_HPD={11.04734782730543,12.139395693584891},rate=2.649443462639279E-4,rate_median=2.648829115940388E-4,length_median=0.3637639478900141,height=11.58022943824562]:0.621916,(SAMN40623174[&length_range={0.13922553596689724,3.1993962731156778},height_95%_HPD={10.462983999999992,10.46298400000002},rate_95%_HPD={2.50849376460533E-4,2.792657600434428E-4},length_95%_HPD={0.604543584367601,2.2150610023210504},rate=2.6496353617225374E-4,length=1.4038397079125715,rate_median=2.648970247752943E-4,length_median=1.404013343739221,height_median=10.462984000000006,rate_range={2.3570588429703274E-4,2.995907747872008E-4},height_range={10.462983999999974,10.462984000000038},height=10.462983999993275]:1.48981,((((ERR114415[&length_range={4.353170306004017E-6,2.585676083107254},height_95%_HPD={9.952054999999959,9.952054999999987},rate_95%_HPD={2.50849376460533E-4,2.792657600434428E-4},length_95%_HPD={4.353170306004017E-6,0.9245318204679389},rate=2.6496353617225374E-4,length=0.34066116346326963,rate_median=2.648970247752943E-4,length_median=0.260086856372018,height_median=9.952054999999973,rate_range={2.3570588429703274E-4,2.995907747872008E-4},height_range={9.952054999999937,9.952055000000005},height=9.952055000001513]:0.155446,ERR117613[&length_range={1.5045224419196757E-5,2.7707476497080528},height_95%_HPD={9.952054999999959,9.952054999999987},rate_95%_HPD={2.50849376460533E-4,2.792657600434428E-4},length_95%_HPD={1.5045224419196757E-5,0.9314085705102002},rate=2.6496353617225374E-4,length=0.3419687445622227,rate_median=2.648970247752943E-4,length_median=0.26041685295479944,height_median=9.952054999999973,rate_range={2.3570588429703274E-4,2.995907747872008E-4},height_range={9.952054999999937,9.952055000000005},height=9.952055000001513]:0.155446)[&length_range={2.69962596188833E-5,2.812520653594575},rate_95%_HPD={2.5085553357540285E-4,2.792480338974086E-4},length_95%_HPD={2.69962596188833E-5,1.1681535318877536},length=0.4832950077197814,posterior=0.595303646601183,height_median=10.107501128581337,rate_range={2.3570588429703274E-4,2.995907747872008E-4},height_range={9.952070045224396,11.581956647024569},height_95%_HPD={9.952070045224396,10.50006611430124},rate=2.649500183107815E-4,rate_median=2.6487347585274E-4,length_median=0.4163532800304459,height=10.155006842307769]:0.434371,SAMN40623187[&length_range={2.546923669299872E-6,2.708272318491007},height_95%_HPD={10.364383999999959,10.364383999999987},rate_95%_HPD={2.50849376460533E-4,2.792657600434428E-4},length_95%_HPD={2.546923669299872E-6,0.9447883344943708},rate=2.6496353617225374E-4,length=0.29430341341080823,rate_median=2.648970247752943E-4,length_median=0.19287093611732686,height_median=10.364383999999973,rate_range={2.3570588429703274E-4,2.995907747872008E-4},height_range={10.36438399999994,10.364384000000005},height=10.364383999999259]:0.177488)[&length_range={5.065613130739166E-6,2.475797025431792},rate_95%_HPD={2.505400343144928E-4,2.788032905667598E-4},length_95%_HPD={5.065613130739166E-6,1.336586469455563},length=0.5325297597227883,posterior=0.32718165509156466,height_median=10.541872019240497,rate_range={2.3570588429703274E-4,2.995907747872008E-4},height_range={10.364415709600845,12.320971075958784},height_95%_HPD={10.364415709600845,11.023076523190973},rate=2.646385611152904E-4,rate_median=2.644780190243448E-4,length_median=0.4358829442422989,height=10.600752539597757]:0.313944,(ERR117610[&length_range={8.231721530744807E-4,1.9864792171308316},height_95%_HPD={9.952054999999959,9.952054999999987},rate_95%_HPD={2.50849376460533E-4,2.792657600434428E-4},length_95%_HPD={0.007253465735654885,0.7044316066005099},rate=2.6496353617225374E-4,length=0.28882417039345193,rate_median=2.648970247752943E-4,length_median=0.24042437252156468,height_median=9.952054999999973,rate_range={2.3570588429703274E-4,2.995907747872008E-4},height_range={9.952054999999941,9.952055000000009},height=9.952055000001513]:0.240408,ERR117612[&length_range={8.231721530744807E-4,2.1099389450024546},height_95%_HPD={9.952054999999959,9.952054999999987},rate_95%_HPD={2.50849376460533E-4,2.792657600434428E-4},length_95%_HPD={0.005860622037721086,0.7033650074589826},rate=2.6496353617225374E-4,length=0.2888940949012182,rate_median=2.648970247752943E-4,length_median=0.24046506764833708,height_median=9.952054999999973,rate_range={2.3570588429703274E-4,2.995907747872008E-4},height_range={9.952054999999941,9.952055000000009},height=9.952055000001513]:0.240408)[&length_range={0.0012509564111518046,2.9424314288109468},rate_95%_HPD={2.5085553357540285E-4,2.792748035145576E-4},length_95%_HPD={0.013553852653917176,1.461437247085481},length=0.5795257063202238,posterior=0.9997690900371232,height_median=10.192462979361693,rate_range={2.3570588429703274E-4,2.995907747872008E-4},height_range={9.952878172153035,11.938534217130801},height_95%_HPD={9.959518263376879,10.656486606600474},rate=2.649638930866552E-4,rate_median=2.648970573401868E-4,length_median=0.4641815349875298,height=10.240832139482329]:0.663353)[&length_range={2.373668416133512E-5,2.674765746740242},rate_95%_HPD={2.509551388350856E-4,2.7908561049128924E-4},length_95%_HPD={0.0012707152573394609,1.5776995420826037},length=0.8495145677023722,posterior=0.5772393825822839,height_median=10.855815912731906,rate_range={2.3570588429703274E-4,2.995907747872008E-4},height_range={10.364396317151783,12.540848630370274},height_95%_HPD={10.364783348915175,11.533628510007297},rate=2.647695552596148E-4,rate_median=2.6467660486126105E-4,length_median=0.8470043613132594,height=10.907987192472973]:0.936532,(ERR117606[&length_range={0.021073733544415774,2.3966663741034253},height_95%_HPD={10.952054999999959,10.952054999999987},rate_95%_HPD={2.50849376460533E-4,2.792657600434428E-4},length_95%_HPD={0.13756449756613165,1.0863324156453658},rate=2.6496353617225374E-4,length=0.58232344654452,rate_median=2.648970247752943E-4,length_median=0.5510305222831491,height_median=10.952054999999973,rate_range={2.3570588429703274E-4,2.995907747872008E-4},height_range={10.952054999999937,10.952055000000005},height=10.952055000001517]:0.609678,(((ERR028066[&length_range={0.0011598463640218881,2.44164893118508},height_95%_HPD={9.952054999999959,9.952054999999987},rate_95%_HPD={2.50849376460533E-4,2.792657600434428E-4},length_95%_HPD={0.01010138313401221,1.2712087967533794},rate=2.6496353617225374E-4,length=0.4963791896038815,rate_median=2.648970247752943E-4,length_median=0.3980004149328895,height_median=9.952054999999973,rate_range={2.3570588429703274E-4,2.995907747872008E-4},height_range={9.952054999999937,9.952055000000005},height=9.952055000001513]:0.384873,(ERR028075[&length_range={1.939392202388035E-7,2.3263014817004795},height_95%_HPD={9.952054999999959,9.952054999999987},rate_95%_HPD={2.50849376460533E-4,2.792657600434428E-4},length_95%_HPD={1.939392202388035E-7,0.7456432600930487},rate=2.6496353617225374E-4,length=0.2367159863273452,rate_median=2.648970247752943E-4,length_median=0.1556687513192312,height_median=9.952054999999973,rate_range={2.3570588429703274E-4,2.995907747872008E-4},height_range={9.952054999999937,9.952055000000005},height=9.952055000001513]:0.206982,(ERR028074[&length_range={5.410384488868658E-6,2.3002108685213205},height_95%_HPD={9.952054999999959,9.952054999999987},rate_95%_HPD={2.50849376460533E-4,2.792657600434428E-4},length_95%_HPD={5.410384488868658E-6,0.747155964283122},rate=2.6496353617225374E-4,length=0.23789139629523165,rate_median=2.648970247752943E-4,length_median=0.15763192595609965,height_median=9.952054999999973,rate_range={2.3570588429703274E-4,2.995907747872008E-4},height_range={9.952054999999937,9.952055000000005},height=9.952055000001513]:0.0954625,ERR028068[&length_range={1.939392202388035E-7,2.2970108066853108},height_95%_HPD={9.952054999999959,9.952054999999987},rate_95%_HPD={2.50849376460533E-4,2.792657600434428E-4},length_95%_HPD={1.939392202388035E-7,0.7435243616634857},rate=2.6496353617225374E-4,length=0.23769201954480695,rate_median=2.648970247752943E-4,length_median=0.15757673337476596,height_median=9.952054999999973,rate_range={2.3570588429703274E-4,2.995907747872008E-4},height_range={9.952054999999937,9.952055000000009},height=9.952055000001513]:0.0954625)[&length_range={6.285257736493577E-7,2.1028142489626713},rate_95%_HPD={2.511107573272993E-4,2.7939264755377866E-4},length_95%_HPD={6.285257736493577E-7,0.8124570648410572},length=0.2664392503587734,posterior=0.19749906747899607,height_median=10.047517466940999,rate_range={2.3893811407448736E-4,2.995907747872008E-4},height_range={9.95206333636298,11.413381337261},height_95%_HPD={9.95206333636298,10.376309404757226},rate=2.6506550842140473E-4,rate_median=2.6502087301797083E-4,length_median=0.18190948090584236,height=10.091375788670197]:0.111519)[&length_range={1.91188265397102E-5,1.9992115605983205},rate_95%_HPD={2.5030865481098715E-4,2.7893098466990517E-4},length_95%_HPD={1.91188265397102E-5,0.8682941176577987},length=0.29049296107840306,posterior=0.12168955043606458,height_median=10.159036601624486,rate_range={2.3832954844828368E-4,2.995907747872008E-4},height_range={9.955534551102424,11.415593792850682},height_95%_HPD={9.957133486056758,10.566856621900591},rate=2.6502064498187475E-4,rate_median=2.6507380832246024E-4,length_median=0.20533946689239357,height=10.203010451631103]:0.177891)[&length_range={5.782809714638404E-5,1.7090178686842403},rate_95%_HPD={2.5092440309360995E-4,2.786436674625861E-4},length_95%_HPD={5.782809714638404E-5,0.8912652011870623},length=0.3081519838007028,posterior=0.0642995435087657,height_median=10.336927569303633,rate_range={2.4164826145611572E-4,2.912628250872672E-4},height_range={9.971614150469549,11.697283659057398},height_95%_HPD={10.023478875173026,10.850328826169445},rate=2.6482742668833807E-4,rate_median=2.647846600574698E-4,length_median=0.22089429330417332,height=10.381533899156933]:0.226381,ERR028076[&length_range={4.007145895101871E-6,2.2519444456540576},height_95%_HPD={9.952054999999959,9.952054999999987},rate_95%_HPD={2.50849376460533E-4,2.792657600434428E-4},length_95%_HPD={4.007145895101871E-6,0.7367592863701926},rate=2.6496353617225374E-4,length=0.23613616370579057,rate_median=2.648970247752943E-4,length_median=0.1557942558485177,height_median=9.952054999999973,rate_range={2.3570588429703274E-4,2.995907747872008E-4},height_range={9.952054999999937,9.952055000000009},height=9.952055000001513]:0.611253)[&length_range={7.497463409933403E-5,2.4555099800383537},rate_95%_HPD={2.509551388350856E-4,2.7945452867230027E-4},length_95%_HPD={2.0398480746841585E-4,1.3547772772912765},length=0.6888279408244644,posterior=0.7081120446189098,height_median=10.56330849477941,rate_range={2.3570588429703274E-4,2.995907747872008E-4},height_range={9.979244445811396,12.124583505742883},height_95%_HPD={10.115387551312704,11.192426357817045},rate=2.649805330096345E-4,rate_median=2.648928125443087E-4,length_median=0.672765949147986,height=10.60369693483467]:0.564918,(ERR117604[&length_range={5.852113792670366E-6,2.360442914022464},height_95%_HPD={9.952054999999959,9.952054999999987},rate_95%_HPD={2.50849376460533E-4,2.792657600434428E-4},length_95%_HPD={5.852113792670366E-6,0.8353513337796752},rate=2.6496353617225374E-4,length=0.3579559950675927,rate_median=2.648970247752943E-4,length_median=0.31296019474824277,height_median=9.952054999999973,rate_range={2.3570588429703274E-4,2.995907747872008E-4},height_range={9.952054999999941,9.952055000000005},height=9.952055000001513]:0.312960,SAMN40623195[&length_range={0.3246638521137921,2.6851009140224633},height_95%_HPD={9.62739699999996,9.627396999999988},rate_95%_HPD={2.50849376460533E-4,2.792657600434428E-4},length_95%_HPD={0.3246638521137921,1.1600093337796746},rate=2.6496353617225374E-4,length=0.6826139950675904,rate_median=2.648970247752943E-4,length_median=0.6376181947482422,height_median=9.627396999999974,rate_range={2.3570588429703274E-4,2.995907747872008E-4},height_range={9.627396999999942,9.627397000000006},height=9.627396999988148]:0.637618)[&length_range={0.023734751254016473,2.598265064509256},rate_95%_HPD={2.50849376460533E-4,2.792657600434428E-4},length_95%_HPD={0.19482764666477337,1.5816164844760152},length=0.8735437035318984,posterior=1.0,height_median=10.265015194748216,rate_range={2.3570588429703274E-4,2.995907747872008E-4},height_range={9.95206085211376,12.312497914022444},height_95%_HPD={9.95206085211376,10.78740633377965},rate=2.6496353617225374E-4,rate_median=2.648970247752943E-4,length_median=0.8502114362432032,height=10.310010995067563]:0.863211)[&length_range={1.3135209542269877E-7,2.19938617636363},rate_95%_HPD={2.509233746127752E-4,2.7940547413437053E-4},length_95%_HPD={1.3135209542269877E-7,1.0336479237892817},length=0.44306713056362923,posterior=0.674861009964653,height_median=11.128226624303371,rate_range={2.382189963163452E-4,2.995907747872008E-4},height_range={10.168805503044172,12.884020279658397},height_95%_HPD={10.494681443036782,11.726245098189501},rate=2.650927478589261E-4,rate_median=2.650237440453827E-4,length_median=0.38951030504108886,height=11.132345143327779]:0.433507)[&length_range={0.0011772241646959003,1.9792115763429745},rate_95%_HPD={2.508505047295869E-4,2.792758428154293E-4},length_95%_HPD={0.013159239646773457,0.9337934930438028},length=0.4284507653234542,posterior=0.994138439403897,height_median=11.561733206448732,rate_range={2.3570588429703274E-4,2.995907747872008E-4},height_range={10.98660420982958,13.348721374103405},height_95%_HPD={11.122214411843927,12.091512305979244},rate=2.6496211126325836E-4,rate_median=2.648954863875253E-4,length_median=0.38200318411272605,height=11.588479334056743]:0.230615)[&length_range={1.6017243739696596E-4,1.4682811526418416},rate_95%_HPD={2.501803661428997E-4,2.7833818018629085E-4},length_95%_HPD={1.6017243739696596E-4,0.7006417443758366},length=0.256686621245212,posterior=0.12108563207161761,height_median=11.792347814250022,rate_range={2.394614838222203E-4,2.906789517602178E-4},height_range={11.103091172766085,12.880840048102513},height_95%_HPD={11.30889633016486,12.314518092844587},rate=2.646397262858778E-4,rate_median=2.6447736076047796E-4,length_median=0.19675427214633245,height=11.807853562514298]:0.160448)[&length_range={4.6716871931806736E-5,1.42975519869705},rate_95%_HPD={2.512350551642215E-4,2.7928739193132135E-4},length_95%_HPD={4.6716871931806736E-5,0.6428248843694551},length=0.23241759652745056,posterior=0.16517167267624647,height_median=11.952795545271357,rate_range={2.397778617792493E-4,2.912729389223148E-4},height_range={11.164681043228374,13.43286313255318},height_95%_HPD={11.455561189912626,12.509814842346596},rate=2.648788375570876E-4,rate_median=2.6483323627599423E-4,length_median=0.17648769552554988,height=11.966850545852052]:0.226527)[&length_range={0.0016291296226835783,2.3057591956274557},rate_95%_HPD={2.506262632919645E-4,2.788988785145341E-4},length_95%_HPD={0.022907030178945575,0.9954741236898581},length=0.4591067673386583,posterior=0.7000301959182224,height_median=12.17932270786249,rate_range={2.3570588429703274E-4,2.995907747872008E-4},height_range={11.249776962949724,13.569957680431962},height_95%_HPD={11.63250331342018,12.76525458018655},rate=2.6466093474493353E-4,rate_median=2.6457508629486033E-4,length_median=0.4131900727107247,height=12.19579671531496]:0.503761,SAMN40623191[&length_range={0.2638018316946411,2.9869250332940123},height_95%_HPD={11.498630000000034,11.498630000000063},rate_95%_HPD={2.50849376460533E-4,2.792657600434428E-4},length_95%_HPD={0.6977069891404444,2.0350378072459225},rate=2.6496353617225374E-4,length=1.3564656155505812,rate_median=2.648970247752943E-4,length_median=1.3472280330938702,height_median=11.498630000000048,rate_range={2.3570588429703274E-4,2.995907747872008E-4},height_range={11.498630000000016,11.498630000000077},height=11.49863000000124]:1.18445)[&length_range={4.7655475018615334E-5,1.2322462885903427},rate_95%_HPD={2.505228975729296E-4,2.789906303627373E-4},length_95%_HPD={4.7655475018615334E-5,0.4630263711341609},length=0.16040945341646332,posterior=0.09687561057922876,height_median=12.683083509691476,rate_range={2.3893811407448736E-4,2.9082830174374276E-4},height_range={11.844886464476645,13.915200796131998},height_95%_HPD={12.138194830381526,13.232643102608986},rate=2.645926061168431E-4,rate_median=2.644515437797671E-4,length_median=0.11601492567827165,height=12.700739878648285]:0.156946,(((ERR117473[&length_range={3.800844236678813E-6,3.6338669087390123},height_95%_HPD={8.952054999999959,8.952054999999987},rate_95%_HPD={2.50849376460533E-4,2.792657600434428E-4},length_95%_HPD={3.800844236678813E-6,0.68855104978093},rate=2.6496353617225374E-4,length=0.22991128957215815,rate_median=2.648970247752943E-4,length_median=0.1584385068390155,height_median=8.952054999999973,rate_range={2.3570588429703274E-4,2.995907747872008E-4},height_range={8.952054999999937,8.952055000000005},height=8.952055000001506]:0.0926737,ERR117490[&length_range={4.501514782262461E-6,3.1618020573664065},height_95%_HPD={8.952054999999959,8.952054999999987},rate_95%_HPD={2.50849376460533E-4,2.792657600434428E-4},length_95%_HPD={4.501514782262461E-6,0.6972142385056905},rate=2.6496353617225374E-4,length=0.2318068047248098,rate_median=2.648970247752943E-4,length_median=0.15986736552999048,height_median=8.952054999999973,rate_range={2.3570588429703274E-4,2.995907747872008E-4},height_range={8.952054999999937,8.952055000000009},height=8.952055000001506]:0.0926737)[&length_range={2.3793932205862234E-5,2.3889433993077827},rate_95%_HPD={2.505725873068314E-4,2.792758428154293E-4},length_95%_HPD={2.3793932205862234E-5,0.7604603723565404},length=0.25655257940865256,posterior=0.2875539530009414,height_median=9.044728704397397,rate_range={2.3570588429703274E-4,2.9349850277514346E-4},height_range={8.952081797546633,10.598973370461607},height_95%_HPD={8.952081797546633,9.34441875531899},rate=2.6493959543737037E-4,rate_median=2.648736861073742E-4,length_median=0.18029866442674525,height=9.086360348620488]:0.141312,ERR117484[&length_range={3.800844236678813E-6,3.581239162421479},height_95%_HPD={8.952054999999959,8.952054999999987},rate_95%_HPD={2.50849376460533E-4,2.792657600434428E-4},length_95%_HPD={3.800844236678813E-6,0.6959974436895973},rate=2.6496353617225374E-4,length=0.23189886766929418,rate_median=2.648970247752943E-4,length_median=0.159950882655707,height_median=8.952054999999973,rate_range={2.3570588429703274E-4,2.995907747872008E-4},height_range={8.952054999999937,8.952055000000009},height=8.952055000001506]:0.233986)[&length_range={8.02317707204736E-6,3.669171220251757},rate_95%_HPD={2.510818473439478E-4,2.792626484743165E-4},length_95%_HPD={8.02317707204736E-6,1.1215617606623045},length=0.4082624687491887,posterior=0.4021385815023357,height_median=9.186040531230814,rate_range={2.3570588429703274E-4,2.995907747872008E-4},height_range={8.95318017530031,10.693325820400183},height_95%_HPD={8.960723549884747,9.605259826796988},rate=2.650006042102767E-4,rate_median=2.649561118950905E-4,length_median=0.30885755743055654,height=9.230414173708931]:0.323244,ERR117586[&length_range={0.0012535058404523625,3.937455174204322},height_95%_HPD={8.952054999999959,8.952054999999987},rate_95%_HPD={2.50849376460533E-4,2.792657600434428E-4},length_95%_HPD={0.002523578962724926,1.127364953606099},rate=2.6496353617225374E-4,length=0.4458742906476808,rate_median=2.648970247752943E-4,length_median=0.3509140968592419,height_median=8.952054999999973,rate_range={2.3570588429703274E-4,2.995907747872008E-4},height_range={8.952054999999941,8.952055000000001},height=8.952055000001506]:0.557229)[&length_range={0.00386828103504655,4.86923865639975},rate_95%_HPD={2.50849376460533E-4,2.792657600434428E-4},length_95%_HPD={0.3960192421787845,3.770710585557092},length=2.3429926839765,posterior=0.9987211140517593,height_median=9.509284050586057,rate_range={2.3570588429703274E-4,2.995907747872008E-4},height_range={8.96609865050602,12.585921908738996},height_95%_HPD={9.036875646076457,10.290163480735934},rate=2.6496354863002135E-4,rate_median=2.6489693963766144E-4,length_median=2.712840770593319,height=9.583002256660299]:3.33075)[&length_range={5.20081683141882E-6,1.661853621490204},rate_95%_HPD={2.5081050154985397E-4,2.792413104390894E-4},length_95%_HPD={5.20081683141882E-6,0.6603963277095559},length=0.23726114588105018,posterior=0.44798309028579547,height_median=12.840029219805903,rate_range={2.3735560208229024E-4,2.995907747872008E-4},height_range={11.94179117940088,14.256947755264406},height_95%_HPD={12.26036909413898,13.44624393958663},rate=2.6499854964338984E-4,rate_median=2.648849148557919E-4,length_median=0.17946710182396153,height=12.855580558285824]:0.198147,SAMN40623151[&length_range={1.053301917524962,4.106869329258441},height_95%_HPD={10.605059999999852,10.605059999999881},rate_95%_HPD={2.50849376460533E-4,2.792657600434428E-4},length_95%_HPD={1.714089049078721,3.037899735845354},rate=2.6496353617225374E-4,length=2.36361395964518,rate_median=2.648970247752943E-4,length_median=2.35036117842275,height_median=10.605059999999867,rate_range={2.3570588429703274E-4,2.995907747872008E-4},height_range={10.605059999999838,10.605059999999895},height=10.605059999985265]:2.43312)[&length_range={0.006590247257735271,1.7725036687845428},rate_95%_HPD={2.5085853838926195E-4,2.7926200253190113E-4},length_95%_HPD={0.046591756583113764,0.7942867849664275},length=0.3882272931518683,posterior=0.9890939448302811,height_median=13.038176623803942,rate_range={2.3570588429703274E-4,2.995907747872008E-4},height_range={12.033552717145255,14.711929329258318},height_95%_HPD={12.467610723379536,13.680324422162265},rate=2.6493019746283485E-4,rate_median=2.6486916985945066E-4,length_median=0.3538928304178057,height=13.053601063422988]:0.187964)[&length_range={1.561099362668017E-5,1.5014249850926564},rate_95%_HPD={2.5108611631853404E-4,2.791763879007472E-4},length_95%_HPD={1.561099362668017E-5,0.6144540545796389},length=0.22231888840896377,posterior=0.16627293557612036,height_median=13.226140469906575,rate_range={2.3939425318291127E-4,2.9462846093018417E-4},height_range={12.319134326071183,14.626734297571282},height_95%_HPD={12.652605057905522,13.838662570770097},rate=2.652843347287471E-4,rate_median=2.6518721689084725E-4,length_median=0.16722970057491615,height=13.242595389547818]:0.249391)[&length_range={0.02085440281359574,2.633510459407942},rate_95%_HPD={2.50849376460533E-4,2.792657600434428E-4},length_95%_HPD={0.20095472016061677,1.3845826718010557},length=0.7623055169290331,posterior=1.0,height_median=13.475531866541516,rate_range={2.3570588429703274E-4,2.995907747872008E-4},height_range={12.382434058085579,15.390092083317082},height_95%_HPD={12.878412281011954,14.134440897863765},rate=2.6496353617225374E-4,rate_median=2.648970247752943E-4,length_median=0.7307111364665992,height=13.487712948465452]:0.763341,((((ERR1878154[&length_range={1.2698492257712246E-5,1.789311536568471},height_95%_HPD={12.952054999999959,12.952054999999987},rate_95%_HPD={2.50849376460533E-4,2.792657600434428E-4},length_95%_HPD={3.649342988687465E-5,0.6300285004236805},rate=2.6496353617225374E-4,length=0.2117137301884195,rate_median=2.648970247752943E-4,length_median=0.14898226559663463,height_median=12.952054999999973,rate_range={2.3570588429703274E-4,2.995907747872008E-4},height_range={12.952054999999941,12.952055000000005},height=12.952055000001524]:0.0915102,(ERR018172[&length_range={7.897699278558434E-6,2.4562410291958656},height_95%_HPD={11.952054999999959,11.952054999999987},rate_95%_HPD={2.50849376460533E-4,2.792657600434428E-4},length_95%_HPD={7.897699278558434E-6,1.0249949590267775},rate=2.6496353617225374E-4,length=0.33924222596028,rate_median=2.648970247752943E-4,length_median=0.24408148771310323,height_median=11.952054999999973,rate_range={2.3570588429703274E-4,2.995907747872008E-4},height_range={11.952054999999937,11.952055000000009},height=11.952055000001522]:0.282220,ERR018175[&length_range={0.0013875090345045749,2.5280342986070643},height_95%_HPD={11.952054999999959,11.952054999999987},rate_95%_HPD={2.50849376460533E-4,2.792657600434428E-4},length_95%_HPD={0.016766824431332594,1.3464419109129668},rate=2.6496353617225374E-4,length=0.609564683090461,rate_median=2.648970247752943E-4,length_median=0.5239801851521619,height_median=11.952054999999973,rate_range={2.3570588429703274E-4,2.995907747872008E-4},height_range={11.952054999999945,11.952055000000009},height=11.952055000001522]:0.282220)[&length_range={1.4658866268035808E-4,1.9264851836954175},rate_95%_HPD={2.5101205785104606E-4,2.7904662754236017E-4},length_95%_HPD={1.4658866268035808E-4,0.9167609136128316},length=0.32402128746382497,posterior=0.10518836924279294,height_median=12.234275191726198,rate_range={2.397778617792493E-4,2.9206699226891266E-4},height_range={11.953442509034492,13.65718870329021},height_95%_HPD={11.962856975764659,12.76424676598323},rate=2.650295033422408E-4,rate_median=2.649593678330191E-4,length_median=0.23791432578682503,height=12.29027075037784]:0.809290)[&length_range={0.0014876244599903998,1.1953731499714078},rate_95%_HPD={2.5069371310837136E-4,2.786238575265144E-4},length_95%_HPD={0.0014876244599903998,0.6248413118923786},length=0.2200730852153802,posterior=0.003889944759231958,height_median=13.043565207139906,rate_range={2.415399806303055E-4,2.8479845780965066E-4},height_range={12.95243278930009,13.81124906449293},height_95%_HPD={12.95243278930009,13.396141542504491},rate=2.651022288681559E-4,rate_median=2.650289359267897E-4,length_median=0.16214508690443452,height=13.092327318838954]:0.145623,ERR1878153[&length_range={2.508928169220326E-6,1.9548723988774732},height_95%_HPD={12.952054999999959,12.952054999999987},rate_95%_HPD={2.50849376460533E-4,2.792657600434428E-4},length_95%_HPD={2.508928169220326E-6,0.6278942195418029},rate=2.6496353617225374E-4,length=0.21108871856083142,rate_median=2.648970247752943E-4,length_median=0.14753333747642294,height_median=12.952054999999973,rate_range={2.3570588429703274E-4,2.995907747872008E-4},height_range={12.952054999999937,12.952055000000005},height=12.952055000001524]:0.237133)[&length_range={0.0010696298989785191,0.8122556665078999},rate_95%_HPD={2.522040152709162E-4,2.789234557222194E-4},length_95%_HPD={0.0010696298989785191,0.5850522052238745},length=0.20380963876876662,posterior=0.0021137142755643973,height_median=13.189188326176485,rate_range={2.415399806303055E-4,2.8078464037323877E-4},height_range={12.986304684142468,13.821572616757475},height_95%_HPD={12.986304684142468,13.520593285678032},rate=2.6461370301311915E-4,rate_median=2.644410162082516E-4,length_median=0.15150900537098444,height=13.218751732984156]:0.144423,((ERS1572813[&length_range={6.247798260972104E-7,1.2255239998068213},height_95%_HPD={8.952054999999959,8.952054999999987},rate_95%_HPD={2.50849376460533E-4,2.792657600434428E-4},length_95%_HPD={6.247798260972104E-7,0.32661423470443474},rate=2.6496353617225374E-4,length=0.1105608342671818,rate_median=2.648970247752943E-4,length_median=0.07804629230741078,height_median=8.952054999999973,rate_range={2.3570588429703274E-4,2.995907747872008E-4},height_range={8.952054999999937,8.952055000000005},height=8.952055000001506]:0.102185,(ERS1572809[&length_range={0.38853535494608327,3.2016006493711195},height_95%_HPD={6.952054999999959,6.952054999999987},rate_95%_HPD={2.50849376460533E-4,2.792657600434428E-4},length_95%_HPD={1.0135057784796118,2.4117835658101736},rate=2.6496353617225374E-4,length=1.786423425532221,rate_median=2.648970247752943E-4,length_median=1.8477885257980997,height_median=6.952054999999973,rate_range={2.3570588429703274E-4,2.995907747872008E-4},height_range={6.9520549999999375,6.952055000000005},height=6.95205500000149]:1.71290,(ERS1572803[&length_range={1.4804123429357219E-6,1.934035340182815},height_95%_HPD={6.952054999999959,6.952054999999987},rate_95%_HPD={2.50849376460533E-4,2.792657600434428E-4},length_95%_HPD={1.4804123429357219E-6,0.766621791896509},rate=2.6496353617225374E-4,length=0.26174318474400443,rate_median=2.648970247752943E-4,length_median=0.18766435749721389,height_median=6.952054999999973,rate_range={2.3570588429703274E-4,2.995907747872008E-4},height_range={6.9520549999999375,6.952055000000005},height=6.95205500000149]:0.187664,ERS1572798[&length_range={1.4804123429357219E-6,1.934035340182815},height_95%_HPD={6.952054999999959,6.952054999999987},rate_95%_HPD={2.50849376460533E-4,2.792657600434428E-4},length_95%_HPD={1.4804123429357219E-6,0.766621791896509},rate=2.6496353617225374E-4,length=0.26174318474400443,rate_median=2.648970247752943E-4,length_median=0.18766435749721389,height_median=6.952054999999973,rate_range={2.3570588429703274E-4,2.995907747872008E-4},height_range={6.9520549999999375,6.952055000000005},height=6.95205500000149]:0.187664)[&length_range={0.04602982155787849,2.970203881910214},rate_95%_HPD={2.50849376460533E-4,2.792657600434428E-4},length_95%_HPD={0.6609439371998818,2.2170325484717166},length=1.5180210546426078,posterior=1.0,height_median=7.139719357497185,rate_range={2.3570588429703274E-4,2.995907747872008E-4},height_range={6.952056480412313,8.886090340182797},height_95%_HPD={6.952056480412313,7.718676791896485},rate=2.6496353617225374E-4,rate_median=2.648970247752943E-4,length_median=1.566812794068328,height=7.213798184744081]:1.52523)[&length_range={1.9414603912082384E-5,2.2049162631748587},rate_95%_HPD={2.508837976859818E-4,2.792748035145576E-4},length_95%_HPD={1.9414603912082384E-5,1.073134571238712},length=0.45216125473234764,posterior=0.756336702250484,height_median=8.66495202233957,rate_range={2.3570588429703274E-4,2.995907747872008E-4},height_range={7.340590354946045,9.761245804448436},height_95%_HPD={7.918726333914446,9.137459150780877},rate=2.65002101293495E-4,rate_median=2.6492989960320276E-4,length_median=0.3934495448539348,height=8.614989428696855]:0.389288)[&length_range={1.7262817841911602,6.074857110000233},rate_95%_HPD={2.50849376460533E-4,2.792657600434428E-4},length_95%_HPD={2.5893346741734558,4.574441156805447},length=3.5668861819725546,posterior=1.0,height_median=9.054239780827182,rate_range={2.3570588429703274E-4,2.995907747872008E-4},height_range={8.952055624779803,10.17757899980679},height_95%_HPD={8.952055624779803,9.350838212164476},rate=2.6496353617225374E-4,rate_median=2.648970247752943E-4,length_median=3.564281235929032,height=9.09165413523114]:3.60126,ERR117599[&length_range={0.8392184336746027,5.9503984166180945},height_95%_HPD={8.952054999999959,8.952054999999987},rate_95%_HPD={2.50849376460533E-4,2.792657600434428E-4},length_95%_HPD={2.72775774979908,4.708732679571142},rate=2.6496353617225374E-4,length=3.699214825814404,rate_median=2.648970247752943E-4,length_median=3.7017404403784724,height_median=8.952054999999973,rate_range={2.3570588429703274E-4,2.995907747872008E-4},height_range={8.952054999999937,8.952055000000005},height=8.952055000001506]:3.70345)[&length_range={0.010350921421999004,2.69511394312617},rate_95%_HPD={2.5085553357540285E-4,2.792758428154293E-4},length_95%_HPD={0.06760044514638075,1.2562934919449713},length=0.6194219112371734,posterior=0.9952397023037709,height_median=12.655504539901035,rate_range={2.3570588429703274E-4,2.995907747872008E-4},height_range={10.807085778049483,14.902453416618066},height_95%_HPD={11.677398895483151,13.647069115728748},rate=2.6496353298130856E-4,rate_median=2.6489744222277245E-4,length_median=0.5679598859302661,height=12.654198003929562]:0.678107)[&length_range={6.868836007001278E-4,0.5990272053600094},rate_95%_HPD={2.5149091715830063E-4,2.776902126131911E-4},length_95%_HPD={6.868836007001278E-4,0.4682434636931685},length=0.1598513251513062,posterior=9.94689070853834E-4,height_median=13.333611722872357,rate_range={2.5081191309732885E-4,2.789234557222194E-4},height_range={13.007375154420515,14.113486982514985},height_95%_HPD={13.007375154420515,13.890432795907948},rate=2.650722465816424E-4,rate_median=2.6561195566415167E-4,length_median=0.11447054070290719,height=13.340018060041745]:0.223107,(((SAMN40623153[&length_range={0.002663495752532441,4.542653601580559},height_95%_HPD={9.539725999999959,9.539725999999987},rate_95%_HPD={2.50849376460533E-4,2.792657600434428E-4},length_95%_HPD={0.09530712371770633,2.885103239138301},rate=2.6496353617225374E-4,length=1.3320474150442494,rate_median=2.648970247752943E-4,length_median=1.1444497840113304,height_median=9.539725999999973,rate_range={2.3570588429703274E-4,2.995907747872008E-4},height_range={9.539725999999941,9.539726000000009},height=9.539725999992893]:1.01615,SAMN40623155[&length_range={0.1602552167434137,5.298170729501274},height_95%_HPD={8.952054999999959,8.952054999999987},rate_95%_HPD={2.50849376460533E-4,2.792657600434428E-4},length_95%_HPD={0.6881642329969662,3.4882685554276662},rate=2.6496353617225374E-4,length=1.91761281508317,rate_median=2.648970247752943E-4,length_median=1.7283784731842324,height_median=8.952054999999973,rate_range={2.3570588429703274E-4,2.995907747872008E-4},height_range={8.952054999999941,8.952055000000009},height=8.952055000001506]:1.60382)[&length_range={3.887881016240158E-6,4.261916746703433},rate_95%_HPD={2.5093991074716404E-4,2.793652023320291E-4},length_95%_HPD={0.2273840934264335,2.884194810322475},length=1.664224853426623,posterior=0.8642959910477984,height_median=10.555875469302947,rate_range={2.3735560208229024E-4,2.995907747872008E-4},height_range={9.54238949575251,13.448094352733563},height_95%_HPD={9.670990164412377,11.844966166981397},rate=2.6507117887684094E-4,rate_median=2.6500012009032466E-4,length_median=1.713387550490662,height=10.64377080485087]:1.79237,(ERR1878551[&length_range={8.442449058065904E-6,2.255939280917696},height_95%_HPD={11.952054999999959,11.952054999999987},rate_95%_HPD={2.50849376460533E-4,2.792657600434428E-4},length_95%_HPD={8.442449058065904E-6,1.0120567157058336},rate=2.6496353617225374E-4,length=0.33559297404556954,rate_median=2.648970247752943E-4,length_median=0.2421509054014681,height_median=11.952054999999973,rate_range={2.3570588429703274E-4,2.995907747872008E-4},height_range={11.952054999999937,11.952055000000009},height=11.952055000001522]:0.280561,ERR018174[&length_range={0.0024330845809430457,2.68665351456154},height_95%_HPD={11.952054999999959,11.952054999999987},rate_95%_HPD={2.50849376460533E-4,2.792657600434428E-4},length_95%_HPD={0.02022250678988513,1.3376303571291608},rate=2.6496353617225374E-4,length=0.6070441030828613,rate_median=2.648970247752943E-4,length_median=0.524286625022464,height_median=11.952054999999973,rate_range={2.3570588429703274E-4,2.995907747872008E-4},height_range={11.952054999999945,11.952055000000009},height=11.952055000001522]:0.280561)[&length_range={2.547032483768419E-5,2.1486488082613047},rate_95%_HPD={2.504883998723712E-4,2.7904755581393176E-4},length_95%_HPD={2.547032483768419E-5,0.9168081039910962},length=0.3265837136228668,posterior=0.104637737792856,height_median=12.232615699418055,rate_range={2.3832954844828368E-4,2.9462846093018417E-4},height_range={11.954488084580927,13.772382391348394},height_95%_HPD={11.962514991507973,12.75696478075411},rate=2.650906380184638E-4,rate_median=2.6510788395815943E-4,length_median=0.23768149728632615,height=12.287030594198622]:0.115629)[&length_range={5.78934607879944E-5,1.75841441871267},rate_95%_HPD={2.5105267779406277E-4,2.7819047587010075E-4},length_95%_HPD={5.78934607879944E-5,0.9047796803695736},length=0.33164313470891826,posterior=0.05493880885983765,height_median=12.348244709638024,rate_range={2.3832954844828368E-4,2.867628632339177E-4},height_range={11.977667983961243,13.478654341868001},height_95%_HPD={12.001980383294914,12.892179563752677},rate=2.647733764528257E-4,rate_median=2.6475166988198747E-4,length_median=0.25685356250667013,height=12.398908360268836]:0.325189,((((ERR117607[&length_range={0.007989124762609379,3.295287449058195},height_95%_HPD={9.952054999999959,9.952054999999987},rate_95%_HPD={2.50849376460533E-4,2.792657600434428E-4},length_95%_HPD={0.10265962422722197,1.870027066698368},rate=2.6496353617225374E-4,length=0.847099767857332,rate_median=2.648970247752943E-4,length_median=0.7420059970459647,height_median=9.952054999999973,rate_range={2.3570588429703274E-4,2.995907747872008E-4},height_range={9.952054999999937,9.952055000000009},height=9.952055000001513]:0.795902,((ERR117572[&length_range={5.426895533844345E-6,2.673716829994758},height_95%_HPD={9.952054999999959,9.952054999999987},rate_95%_HPD={2.50849376460533E-4,2.792657600434428E-4},length_95%_HPD={5.426895533844345E-6,0.9592067331320617},rate=2.6496353617225374E-4,length=0.3649973506287325,rate_median=2.648970247752943E-4,length_median=0.30634335310480054,height_median=9.952054999999973,rate_range={2.3570588429703274E-4,2.995907747872008E-4},height_range={9.952054999999937,9.952055000000009},height=9.952055000001513]:0.368715,(ERR117609[&length_range={0.0018851439631699662,3.118988900456287},height_95%_HPD={9.952054999999959,9.952054999999987},rate_95%_HPD={2.50849376460533E-4,2.792657600434428E-4},length_95%_HPD={0.015496630064019357,1.4076423863544498},rate=2.6496353617225374E-4,length=0.5956071857198317,rate_median=2.648970247752943E-4,length_median=0.5010483863283177,height_median=9.952054999999973,rate_range={2.3570588429703274E-4,2.995907747872008E-4},height_range={9.952054999999937,9.952055000000009},height=9.952055000001513]:0.279635,(ERR117590[&length_range={6.776611057190962E-6,3.5492520589339147},height_95%_HPD={8.952054999999959,8.952054999999987},rate_95%_HPD={2.50849376460533E-4,2.792657600434428E-4},length_95%_HPD={6.776611057190962E-6,0.8754629540771415},rate=2.6496353617225374E-4,length=0.24456997567119518,rate_median=2.648970247752943E-4,length_median=0.14262132530568827,height_median=8.952054999999973,rate_range={2.3570588429703274E-4,2.995907747872008E-4},height_range={8.952054999999937,8.952055000000009},height=8.952055000001506]:0.435151,((ERR117485[&length_range={7.2146708891551725E-6,3.1087893077516924},height_95%_HPD={8.952054999999959,8.952054999999987},rate_95%_HPD={2.50849376460533E-4,2.792657600434428E-4},length_95%_HPD={7.2146708891551725E-6,0.8513856047728972},rate=2.6496353617225374E-4,length=0.2428307895515725,rate_median=2.648970247752943E-4,length_median=0.14299418501195404,height_median=8.952054999999973,rate_range={2.3570588429703274E-4,2.995907747872008E-4},height_range={8.952054999999937,8.952055000000009},height=8.952055000001506]:0.0915635,(SAMN40623246[&length_range={1.6452978801595464E-7,3.36945845165691},height_95%_HPD={2.052054999999868,2.0520549999998963},rate_95%_HPD={2.50849376460533E-4,2.792657600434428E-4},length_95%_HPD={1.6452978801595464E-7,0.9018276775555889},rate=2.6496353617225374E-4,length=0.31096261466424213,rate_median=2.648970247752943E-4,length_median=0.22059647627325418,height_median=2.052054999999882,rate_range={2.3570588429703274E-4,2.995907747872008E-4},height_range={2.0520549999998465,2.0520549999999247},height=2.052054999996953]:0.220596,SAMN40623253[&length_range={0.761644164529721,4.131102451656843},height_95%_HPD={1.290410999999935,1.2904109999999633},rate_95%_HPD={2.50849376460533E-4,2.792657600434428E-4},length_95%_HPD={0.761644164529721,1.6634716775555218},rate=2.6496353617225374E-4,length=1.0726066146641708,rate_median=2.648970247752943E-4,length_median=0.9822404762731871,height_median=1.2904109999999491,rate_range={2.3570588429703274E-4,2.995907747872008E-4},height_range={1.2904109999999136,1.2904109999999918},height=1.2904110000002804]:0.982240)[&length_range={4.009800648173806,10.015490483148891},rate_95%_HPD={2.50849376460533E-4,2.792657600434428E-4},length_95%_HPD={5.930988197927595,7.8368210243909315},length=6.84328479974237,posterior=1.0,height_median=2.2726514762731256,rate_range={2.3570588429703274E-4,2.995907747872008E-4},height_range={2.052055164529662,5.421513451656796},height_95%_HPD={2.052055164529662,2.9538826775554554},rate=2.6496353617225374E-4,rate_median=2.648970247752943E-4,length_median=6.84962773737518,height=2.3630176146641286]:6.77097)[&length_range={6.333426894222782E-5,3.0113701552864605},rate_95%_HPD={2.5088761679608826E-4,2.79048039272669E-4},length_95%_HPD={6.333426894222782E-5,1.048353847560623},length=0.3043754649203959,posterior=0.2181566280040498,height_median=9.043618494909886,rate_range={2.3980188808771525E-4,2.9206699226891266E-4},height_range={8.95206560600949,10.382544239407196},height_95%_HPD={8.95206560600949,9.386784937436822},rate=2.650061991154909E-4,rate_median=2.6489206581603337E-4,length_median=0.18288662420086776,height=9.091357310847362]:0.117892,ERR117569[&length_range={7.2146708891551725E-6,3.1033927570600373},height_95%_HPD={8.952054999999959,8.952054999999987},rate_95%_HPD={2.50849376460533E-4,2.792657600434428E-4},length_95%_HPD={7.2146708891551725E-6,0.8563487077183147},rate=2.6496353617225374E-4,length=0.24174028359338467,rate_median=2.648970247752943E-4,length_median=0.14340155535079013,height_median=8.952054999999973,rate_range={2.3570588429703274E-4,2.995907747872008E-4},height_range={8.952054999999934,8.952055000000009},height=8.952055000001506]:0.209455)[&length_range={1.9094895618465557E-5,2.9205247316393024},rate_95%_HPD={2.5109226243971277E-4,2.7935388542255524E-4},length_95%_HPD={1.9094895618465557E-5,1.1571878859204894},length=0.37436458524267824,posterior=0.16309348301035542,height_median=9.161510002878163,rate_range={2.3980188808771525E-4,2.912729389223148E-4},height_range={8.953897168560506,10.863026849415043},height_95%_HPD={8.95437430453892,9.606245772717706},rate=2.648984890258515E-4,rate_median=2.648224296311607E-4,length_median=0.24165064417495064,height=9.212189499702756]:0.225696)[&length_range={8.804960600627965E-6,4.2079186621336895},rate_95%_HPD={2.509551388350856E-4,2.7940591915061455E-4},length_95%_HPD={0.02501604691397752,1.6337045274815853},length=0.902577793109942,posterior=0.8366400824170944,height_median=9.387205780171,rate_range={2.3570588429703274E-4,2.995907747872008E-4},height_range={8.958433954223757,11.291337204504245},height_95%_HPD={8.999149355915016,9.992432968010064},rate=2.6505460865620386E-4,rate_median=2.649836302189741E-4,length_median=0.8830125692023261,height=9.441191552186403]:0.844485)[&length_range={2.488944109302338E-5,2.265535028974643},rate_95%_HPD={2.5043793906227174E-4,2.7885755112930135E-4},length_95%_HPD={2.488944109302338E-5,0.978380655473229},length=0.330709787780626,posterior=0.12314605943267198,height_median=10.231690457809588,rate_range={2.3939425318291127E-4,2.912729389223148E-4},height_range={9.953940143963148,11.629349496637083},height_95%_HPD={9.958559788712009,10.67860685240155},rate=2.649721376909438E-4,rate_median=2.6491983139479607E-4,length_median=0.24274141751110712,height=10.273132660277026]:0.0890796)[&length_range={6.988179202771505E-5,2.399434073539455},rate_95%_HPD={2.5157866076164003E-4,2.8001379921046757E-4},length_95%_HPD={6.988179202771505E-5,1.0578922974435692},length=0.36906466556682216,posterior=0.1425780209239951,height_median=10.320770100701573,rate_range={2.419051618835912E-4,2.9217689337173304E-4},height_range={9.97264830882483,12.134113504870946},height_95%_HPD={9.98927087657269,10.800596133229291},rate=2.6532873169827874E-4,rate_median=2.6522598111713286E-4,length_median=0.27606000555727483,height=10.36490817929324]:0.242572,SAMN40623173[&length_range={1.3492115780167069E-6,2.65795916621275},height_95%_HPD={10.260273999999967,10.260273999999995},rate_95%_HPD={2.50849376460533E-4,2.792657600434428E-4},length_95%_HPD={1.3492115780167069E-6,0.9061201872697957},rate=2.6496353617225374E-4,length=0.30132269492879504,rate_median=2.648970247752943E-4,length_median=0.20909711465820635,height_median=10.260273999999981,rate_range={2.3570588429703274E-4,2.995907747872008E-4},height_range={10.260273999999942,10.260274000000017},height=10.260274000000207]:0.303068)[&length_range={5.9692167500458027E-5,2.087961800836837},rate_95%_HPD={2.5078428347047446E-4,2.7928739193132135E-4},length_95%_HPD={5.9692167500458027E-5,1.2476916762427415},length=0.47107954417814163,posterior=0.13733814099717578,height_median=10.563341759615334,rate_range={2.4082755086747535E-4,2.915490036579699E-4},height_range={10.260629076839102,12.036561979182935},height_95%_HPD={10.260629076839102,11.097828082675917},rate=2.6485446948720044E-4,rate_median=2.64921425189856E-4,length_median=0.37550568229739945,height=10.612705348038386]:0.184615)[&length_range={4.735306715222265E-4,2.3715760673601416},rate_95%_HPD={2.5097520000162135E-4,2.7906046588792825E-4},length_95%_HPD={4.735306715222265E-4,1.2966626677404776},length=0.49018789498368154,posterior=0.10694683742162384,height_median=10.747956798179171,rate_range={2.4093926837185143E-4,2.9082830174374276E-4},height_range={10.260813917600245,12.1977893187332},height_95%_HPD={10.307087628924812,11.354606800554777},rate=2.6497777374961755E-4,rate_median=2.649022506664793E-4,length_median=0.39651481844511594,height=10.79112341069819]:0.451417,(SAMN40623154[&length_range={0.12825216611559398,4.01938124818639},height_95%_HPD={9.62465799999994,9.624657999999968},rate_95%_HPD={2.50849376460533E-4,2.792657600434428E-4},length_95%_HPD={0.4554235359366974,2.63545070304499},rate=2.6496353617225374E-4,length=1.5241510452150038,rate_median=2.648970247752943E-4,length_median=1.4528369783858857,height_median=9.624657999999954,rate_range={2.3570588429703274E-4,2.995907747872008E-4},height_range={9.624657999999922,9.62465799999999},height=9.624658000002729]:1.27579,(ERR117480[&length_range={9.612328151220595E-6,2.039037405308182},height_95%_HPD={9.952054999999959,9.952054999999987},rate_95%_HPD={2.50849376460533E-4,2.792657600434428E-4},length_95%_HPD={1.1587860521800053E-5,0.48971465332698294},rate=2.6496353617225374E-4,length=0.16336857133030816,rate_median=2.648970247752943E-4,length_median=0.11344662283892681,height_median=9.952054999999973,rate_range={2.3570588429703274E-4,2.995907747872008E-4},height_range={9.952054999999937,9.952055000000009},height=9.952055000001513]:0.113446,ERR117482[&length_range={9.612328151220595E-6,2.039037405308182},height_95%_HPD={9.952054999999959,9.952054999999987},rate_95%_HPD={2.50849376460533E-4,2.792657600434428E-4},length_95%_HPD={1.1587860521800053E-5,0.48971465332698294},rate=2.6496353617225374E-4,length=0.16337240785783352,rate_median=2.648970247752943E-4,length_median=0.11344662283892681,height_median=9.952054999999973,rate_range={2.3570588429703274E-4,2.995907747872008E-4},height_range={9.952054999999937,9.952055000000009},height=9.952055000001513]:0.113446)[&length_range={0.0017098476923838035,3.379946059649729},rate_95%_HPD={2.50849376460533E-4,2.792657600434428E-4},length_95%_HPD={0.03431185077024246,1.7586810257117484},length=0.7462792057997519,posterior=0.9999822376951634,height_median=10.065501292528712,rate_range={2.3570588429703274E-4,2.995907747872008E-4},height_range={9.95206461232813,11.991092405308152},height_95%_HPD={9.95206461232813,10.441766200711172},rate=2.6496354986379756E-4,rate_median=2.648970573401868E-4,length_median=0.6362556645538913,height=10.115413647758757]:0.834944)[&length_range={4.851162999663927E-5,2.150687199356641},rate_95%_HPD={2.52134459400837E-4,2.8030701672389846E-4},length_95%_HPD={4.851162999663927E-5,1.0235988620851},length=0.34093714532996894,posterior=0.05612888328389492,height_median=10.900445404927463,rate_range={2.4241237528083674E-4,2.904876829307504E-4},height_range={9.958437873070881,12.67688664240638},height_95%_HPD={10.256426363944204,11.818412567019806},rate=2.6528292124394694E-4,rate_median=2.652879105108043E-4,length_median=0.24350675050506254,height=10.94983844064382]:0.298929)[&length_range={2.822459510554154E-7,2.228254123071178},rate_95%_HPD={2.5142031078813565E-4,2.797615615955391E-4},length_95%_HPD={2.822459510554154E-7,1.1974208326712343},length=0.503028942066106,posterior=0.14145899571928452,height_median=11.199374227434422,rate_range={2.394614838222203E-4,2.9206699226891266E-4},height_range={10.40888560389314,12.743973931345845},height_95%_HPD={10.640433089086812,11.941515334102142},rate=2.6491237599490905E-4,rate_median=2.6468218436470636E-4,length_median=0.43226085158268024,height=11.224540990655735]:0.721577,((SAMN40623200[&length_range={0.098304237333247,3.8282711114719365},height_95%_HPD={9.139725999999868,9.139725999999897},rate_95%_HPD={2.50849376460533E-4,2.792657600434428E-4},length_95%_HPD={0.7496584480448707,2.350807725946071},rate=2.6496353617225374E-4,length=1.4920972415103326,rate_median=2.648970247752943E-4,length_median=1.4417157179630333,height_median=9.139725999999882,rate_range={2.3570588429703274E-4,2.995907747872008E-4},height_range={9.139725999999847,9.139725999999918},height=9.139726000009123]:1.49998,(SAMN40623172[&length_range={0.0010848405218197854,1.6636335329986753},height_95%_HPD={9.575342999999961,9.57534299999999},rate_95%_HPD={2.50849376460533E-4,2.792657600434428E-4},length_95%_HPD={0.004131774086209461,0.570845559468987},rate=2.6496353617225374E-4,length=0.2427498904793777,rate_median=2.648970247752943E-4,length_median=0.2050527448914412,height_median=9.575342999999975,rate_range={2.3570588429703274E-4,2.995907747872008E-4},height_range={9.57534299999994,9.57534300000001},height=9.575343000003398]:0.205053,SAMN40623166[&length_range={1.0339618405219184,2.696510532998774},height_95%_HPD={8.542465999999862,8.54246599999989},rate_95%_HPD={2.50849376460533E-4,2.792657600434428E-4},length_95%_HPD={1.037008774086308,1.6037225594690856},rate=2.6496353617225374E-4,length=1.2756268904794779,rate_median=2.648970247752943E-4,length_median=1.2379297448915398,height_median=8.542465999999877,rate_range={2.3570588429703274E-4,2.995907747872008E-4},height_range={8.542465999999841,8.542465999999912},height=8.542466000009583]:1.23793)[&length_range={0.03507978539697376,3.863864254875935},rate_95%_HPD={2.50849376460533E-4,2.792657600434428E-4},length_95%_HPD={0.18271199026535,2.131197742666693},length=1.0184847462783686,posterior=1.0,height_median=9.780395744891422,rate_range={2.3570588429703274E-4,2.995907747872008E-4},height_range={9.576427840521795,11.238976532998649},height_95%_HPD={9.579474774086183,10.146188559468968},rate=2.6496353617225374E-4,rate_median=2.648970247752943E-4,length_median=0.9116164850917521,height=9.818092890479257]:0.859310)[&length_range={0.0018356848952922888,2.9527203134797038},rate_95%_HPD={2.5090168254422593E-4,2.7941459846243544E-4},length_95%_HPD={0.02536633149604306,1.4785434849431773},length=0.6583481538169439,posterior=0.8378656814508251,height_median=10.63970534307741,rate_range={2.3735560208229024E-4,2.995907747872008E-4},height_range={9.668292992585513,12.96799711147181},height_95%_HPD={9.954827056898736,11.521949177002949},rate=2.6491837453279855E-4,rate_median=2.6483037868580426E-4,length_median=0.5768272114626143,height=10.68864307656963]:1.22243,((SAMN40623165[&length_range={0.008338633581468358,1.8622964424230606},height_95%_HPD={10.952054999999959,10.952054999999987},rate_95%_HPD={2.50849376460533E-4,2.792657600434428E-4},length_95%_HPD={0.05287967742136246,0.8694798608143373},rate=2.6496353617225374E-4,length=0.432811879680794,rate_median=2.648970247752943E-4,length_median=0.40038551593455374,height_median=10.952054999999973,rate_range={2.3570588429703274E-4,2.995907747872008E-4},height_range={10.952054999999941,10.952055000000009},height=10.952055000001517]:0.371454,(ERR117605[&length_range={9.908448426187988E-7,1.6735286624441965},height_95%_HPD={9.952054999999959,9.952054999999987},rate_95%_HPD={2.50849376460533E-4,2.792657600434428E-4},length_95%_HPD={5.922778646194615E-6,0.5959583632790917},rate=2.6496353617225374E-4,length=0.20289442738777316,rate_median=2.648970247752943E-4,length_median=0.14419871763972658,height_median=9.952054999999973,rate_range={2.3570588429703274E-4,2.995907747872008E-4},height_range={9.952054999999941,9.952055000000009},height=9.952055000001513]:0.144199,SAMN40623206[&length_range={0.8150689908449529,2.4885966624443068},height_95%_HPD={9.136986999999849,9.136986999999877},rate_95%_HPD={2.50849376460533E-4,2.792657600434428E-4},length_95%_HPD={0.8150689908449529,1.4109624017160165},rate=2.6496353617225374E-4,length=1.0179495692654652,rate_median=2.648970247752943E-4,length_median=0.9592667176398368,height_median=9.136986999999863,rate_range={2.3570588429703274E-4,2.995907747872008E-4},height_range={9.13698699999983,9.136986999999898},height=9.136987000004504]:0.959267)[&length_range={0.009608446365190204,2.6397033364001388},rate_95%_HPD={2.50849376460533E-4,2.792626484743165E-4},length_95%_HPD={0.2540077708066484,1.6948029907383546},length=1.0237060858935978,posterior=0.9999822376951634,height_median=10.096253714753018,rate_range={2.3570588429703274E-4,2.995907747872008E-4},height_range={9.952055990844812,11.625583662444168},height_95%_HPD={9.952055990844812,10.547949401715869},rate=2.649638501712741E-4,rate_median=2.648970573401868E-4,length_median=1.042716773221235,height=10.154936453536083]:1.22725)[&length_range={5.251694714303312E-5,2.4419883533889717},rate_95%_HPD={2.5106142247129857E-4,2.7902931768018346E-4},length_95%_HPD={5.251694714303312E-5,1.0348712487154046},length=0.39876369887574525,posterior=0.3014263130783851,height_median=11.323508596785187,rate_range={2.3832954844828368E-4,2.9217689337173304E-4},height_range={10.960393633581447,12.683849048841353},height_95%_HPD={11.01266545010079,11.785941076834746},rate=2.649591552590219E-4,rate_median=2.6488659634261004E-4,length_median=0.31733736898833875,height=11.357533378882012]:0.0885803,(SAMN40623163[&length_range={1.0298112373332575,3.1356700515855476},height_95%_HPD={8.208218999999858,8.208218999999886},rate_95%_HPD={2.50849376460533E-4,2.792657600434428E-4},length_95%_HPD={1.4137110949162377,2.025189600223465},rate=2.6496353617225374E-4,length=1.6192067743524041,rate_median=2.648970247752943E-4,length_median=1.558432545659608,height_median=8.208218999999872,rate_range={2.3570588429703274E-4,2.995907747872008E-4},height_range={8.20821899999984,8.208218999999907},height=8.208219000006448]:1.55843,SAMN40623203[&length_range={1.209491605891344E-5,1.7219710515853688},height_95%_HPD={9.621918000000036,9.621918000000065},rate_95%_HPD={2.50849376460533E-4,2.792657600434428E-4},length_95%_HPD={1.209491605891344E-5,0.6104310625105551},rate=2.6496353617225374E-4,length=0.20558468515996048,rate_median=2.648970247752943E-4,length_median=0.14489553656599696,height_median=9.62191800000005,rate_range={2.3570588429703274E-4,2.995907747872008E-4},height_range={9.621918000000019,9.621918000000086},height=9.62191799999454]:0.144731)[&length_range={0.018212010939995693,3.11074233626295},rate_95%_HPD={2.508505047295869E-4,2.792626484743165E-4},length_95%_HPD={0.27361144167681317,1.9922069400124816},length=1.2002768857284036,posterior=0.9987211140517593,height_median=9.766648520647685,rate_range={2.3570588429703274E-4,2.995907747872008E-4},height_range={9.621930094916102,11.343889051585428},height_95%_HPD={9.621930094916102,10.231851743467232},rate=2.6496284894853364E-4,rate_median=2.6489553111976245E-4,length_median=1.2408547522557285,height=9.82738469829696]:1.64544)[&length_range={0.0056517092412988745,2.4721242637830034},rate_95%_HPD={2.5072518392963393E-4,2.792522094346966E-4},length_95%_HPD={0.10742938352912113,1.1845778842204595},length=0.6108447494257268,posterior=0.8498197126059077,height_median=11.41208890320614,rate_range={2.3570588429703274E-4,2.995907747872008E-4},height_range={10.961428777154104,12.884380703438794},height_95%_HPD={11.034343167540008,11.902245013685384},rate=2.6491317385873397E-4,rate_median=2.648283918064609E-4,length_median=0.5770798363692755,height=11.441805134551734]:0.450045)[&length_range={3.833711106615567E-5,1.2978459546205006},rate_95%_HPD={2.508411255497584E-4,2.7787512642920133E-4},length_95%_HPD={3.833711106615567E-5,0.5703827034625757},length=0.20013829526857657,posterior=0.035524609673351214,height_median=11.862134059994402,rate_range={2.394614838222203E-4,2.8754328638345327E-4},height_range={11.05126973176587,13.13488135923862},height_95%_HPD={11.354377423308755,12.447314619426844},rate=2.644089494945396E-4,rate_median=2.6434734963309055E-4,length_median=0.1473334986030599,height=11.880032082735495]:0.0588172)[&length_range={2.8787471345381732E-5,1.3412553997763972},rate_95%_HPD={2.5140422852883376E-4,2.793652023320291E-4},length_95%_HPD={2.8787471345381732E-5,0.6435684035150224},length=0.24325706672678588,posterior=0.09790582425975594,height_median=11.920951227392482,rate_range={2.394614838222203E-4,2.9217689337173304E-4},height_range={11.145676090507763,13.001114874447385},height_95%_HPD={11.428933694299168,12.39367840481247},rate=2.652784315907588E-4,rate_median=2.652707568191465E-4,length_median=0.19037634090736066,height=11.928272576856578]:0.380329,(SAMN40623192[&length_range={0.3264343206627256,4.59514498952638},height_95%_HPD={9.78082199999993,9.780821999999958},rate_95%_HPD={2.50849376460533E-4,2.792657600434428E-4},length_95%_HPD={0.8727403191710561,2.8936851795922536},rate=2.6496353617225374E-4,length=1.9443376743572818,rate_median=2.648970247752943E-4,length_median=1.9922625190082641,height_median=9.780821999999944,rate_range={2.3570588429703274E-4,2.995907747872008E-4},height_range={9.780821999999908,9.78082199999998},height=9.780822000000613]:2.28711,ERR117579[&length_range={5.1567196468482734E-6,1.7327617648432003},height_95%_HPD={11.952054999999959,11.952054999999987},rate_95%_HPD={2.50849376460533E-4,2.792657600434428E-4},length_95%_HPD={5.1567196468482734E-6,0.5337406579934889},rate=2.6496353617225374E-4,length=0.18249935823353655,rate_median=2.648970247752943E-4,length_median=0.1290847114266782,height_median=11.952054999999973,rate_range={2.3570588429703274E-4,2.995907747872008E-4},height_range={11.952054999999941,11.952055000000009},height=11.952055000001522]:0.115876)[&length_range={1.9179146574899164E-5,1.1440944632001262},rate_95%_HPD={2.510818473439478E-4,2.783594234956023E-4},length_95%_HPD={1.9179146574899164E-5,0.4848811425762509},length=0.16641713190146595,posterior=0.0666974546617169,height_median=12.067930577365608,rate_range={2.3980188808771525E-4,2.9217689337173304E-4},height_range={11.952148766110895,13.011675238499059},height_95%_HPD={11.952148766110895,12.414921673213563},rate=2.6465698446416177E-4,rate_median=2.646876864174029E-4,length_median=0.1219974225995415,height=12.112197728858321]:0.233349)[&length_range={0.0015945427241970123,2.4913625507521964},rate_95%_HPD={2.508505047295869E-4,2.792626484743165E-4},length_95%_HPD={0.014967334359248241,1.1639732102480025},length=0.538134814293929,posterior=0.9828416135277713,height_median=12.301279805954703,rate_range={2.3570588429703274E-4,2.995907747872008E-4},height_range={11.952074005946876,14.077303986539299},height_95%_HPD={11.952074005946876,12.844334775679656},rate=2.6496075817548356E-4,rate_median=2.64896518141023E-4,length_median=0.48240905850115645,height=12.346843537734227]:0.372154)[&length_range={0.0013488399128824824,1.3222407830308551},rate_95%_HPD={2.5105267779406277E-4,2.78956882855684E-4},length_95%_HPD={0.0029337048460149617,0.7881556883812504},length=0.2937259811406249,posterior=0.013890122382280325,height_median=12.673433360622509,rate_range={2.4156279207839237E-4,2.883628795706933E-4},height_range={12.112042483209848,13.861258002969503},height_95%_HPD={12.178739731305782,13.171336405632236},rate=2.653192165342609E-4,rate_median=2.652390108544468E-4,length_median=0.22753490793535747,height=12.69604758877875]:0.883285)[&length_range={0.003457830618833313,2.5075201915522207},rate_95%_HPD={2.508505047295869E-4,2.792626484743165E-4},length_95%_HPD={0.06857566100190127,1.3031970920016036},length=0.6590688848332649,posterior=0.9993250324162063,height_median=13.556718735902265,rate_range={2.3570588429703274E-4,2.995907747872008E-4},height_range={12.958909708677567,15.307121613810573},height_95%_HPD={13.05897889100465,14.20057008971856},rate=2.6496360170879667E-4,rate_median=2.6489744222277245E-4,length_median=0.6232592451234851,height=13.591246346274172]:0.682155)[&length_range={0.11612089169312512,2.87002400914408},rate_95%_HPD={2.50849376460533E-4,2.792657600434428E-4},length_95%_HPD={0.4102929399632149,1.7254765104240626},length=1.048981287783538,posterior=1.0,height_median=14.238873366429402,rate_range={2.3570588429703274E-4,2.995907747872008E-4},height_range={13.145903921856053,15.954408879887577},height_95%_HPD={13.622493854047239,14.902031481348992},rate=2.6496353617225374E-4,rate_median=2.648970247752943E-4,length_median=1.0295765908650605,height=14.25016365546562]:0.993899)[&length_range={0.08470585101252404,3.4404375134373506},rate_95%_HPD={2.508505047295869E-4,2.792626484743165E-4},length_95%_HPD={0.7046066174517627,2.3640299701775778},length=1.5318519607224224,posterior=0.9999111884758166,height_median=15.232772712412874,rate_range={2.3570588429703274E-4,2.995907747872008E-4},height_range={14.952057942836483,17.084781349624656},height_95%_HPD={14.952057942836483,15.849003323670015},rate=2.649625755127339E-4,rate_median=2.648965175473003E-4,length_median=1.520810961923143,height=15.299121039241884]:1.38830)[&length_range={5.200330723553748E-5,1.711184980689108},rate_95%_HPD={2.5113495030789566E-4,2.7911889808835213E-4},length_95%_HPD={1.9395670518562724E-4,0.686215753870151},length=0.24268196132243833,posterior=0.16417698360539262,height_median=16.62107203843631,rate_range={2.4173290199028694E-4,2.9349850277514346E-4},height_range={15.962520727978806,17.945755899403178},height_95%_HPD={16.059601786069173,17.26615557797692},rate=2.649934423352598E-4,rate_median=2.648975449454547E-4,length_median=0.18096386502322304,height=16.644752622608735]:0.470111)[&length_range={0.0296895312560288,4.504747832472216},rate_95%_HPD={2.50849376460533E-4,2.792626484743165E-4},length_95%_HPD={0.2597409567004405,2.4028747378413584},length=1.2929167315577075,posterior=0.9965541128616849,height_median=17.09118348094815,rate_range={2.3570588429703274E-4,2.995907747872008E-4},height_range={16.110619193389812,18.762572624444978},height_95%_HPD={16.460852685043125,17.763018399137252},rate=2.6495901692612304E-4,rate_median=2.648936521140322E-4,length_median=1.240931550917388,height=17.105854524156246]:1.27324,(SAMN40623142[&length_range={2.287677109427312,8.192681609717138},height_95%_HPD={9.630136999999863,9.630136999999891},rate_95%_HPD={2.50849376460533E-4,2.792657600434428E-4},length_95%_HPD={3.4380980618137347,6.219252566586848},rate=2.6496353617225374E-4,length=4.8251458752510565,rate_median=2.648970247752943E-4,length_median=4.801597261008645,height_median=9.630136999999877,rate_range={2.3570588429703274E-4,2.995907747872008E-4},height_range={9.630136999999849,9.630136999999905},height=9.630137000000103]:4.80160,SAMN40623179[&length_range={1.5534301094272163,7.458434609717042},height_95%_HPD={10.364383999999959,10.364383999999987},rate_95%_HPD={2.50849376460533E-4,2.792657600434428E-4},length_95%_HPD={2.703851061813639,5.485005566586752},rate=2.6496353617225374E-4,length=4.090898875250964,rate_median=2.648970247752943E-4,length_median=4.067350261008549,height_median=10.364383999999973,rate_range={2.3570588429703274E-4,2.995907747872008E-4},height_range={10.364383999999944,10.364384000000001},height=10.36438399999926]:4.06735)[&length_range={1.1370548166940182,7.525056472939353},rate_95%_HPD={2.50849376460533E-4,2.792657600434428E-4},length_95%_HPD={2.4839189434802336,5.477901448913091},length=3.9372330313162935,posterior=1.0,height_median=14.431734261008515,rate_range={2.3570588429703274E-4,2.995907747872008E-4},height_range={11.917814109427184,17.822818609717014},height_95%_HPD={13.068235061813617,15.849389566586716},rate=2.6496353617225374E-4,rate_median=2.648970247752943E-4,length_median=3.916841104479335,height=14.455282875250806]:3.93269)[&length_range={0.2067224150473308,5.0799550283411286},rate_95%_HPD={2.50849376460533E-4,2.792657600434428E-4},length_95%_HPD={1.1804335106277826,3.621294529276593},length=2.3907462361885385,posterior=1.0,height_median=18.364427466155828,rate_range={2.3570588429703274E-4,2.995907747872008E-4},height_range={16.485410868370707,20.948089508999782},height_95%_HPD={17.285629574732752,19.5773954385036},rate=2.6496353617225374E-4,rate_median=2.648970247752943E-4,length_median=2.3871720802841985,height=18.39499892821884]:2.41003,(ERR1877641[&length_range={0.029347500025583173,2.383335470055222},height_95%_HPD={18.95205499999996,18.952054999999987},rate_95%_HPD={2.50849376460533E-4,2.792657600434428E-4},length_95%_HPD={0.12437180827402017,1.115530491742451},rate=2.6496353617225374E-4,length=0.5821158736813482,rate_median=2.648970247752943E-4,length_median=0.5440349031034444,height_median=18.952054999999973,rate_range={2.3570588429703274E-4,2.995907747872008E-4},height_range={18.952054999999945,18.952055},height=18.952055000001536]:0.544035,ERR1877642[&length_range={0.029347500025583173,2.383335470055222},height_95%_HPD={18.95205499999996,18.952054999999987},rate_95%_HPD={2.50849376460533E-4,2.792657600434428E-4},length_95%_HPD={0.12437180827402017,1.115530491742451},rate=2.6496353617225374E-4,length=0.5821158736813482,rate_median=2.648970247752943E-4,length_median=0.5440349031034444,height_median=18.952054999999973,rate_range={2.3570588429703274E-4,2.995907747872008E-4},height_range={18.952054999999945,18.952055},height=18.952055000001536]:0.544035)[&length_range={0.07558758549670586,3.5616556317508135},rate_95%_HPD={2.50849376460533E-4,2.792657600434428E-4},length_95%_HPD={0.48363662594557866,2.0553211133630676},length=1.2515742907258651,posterior=1.0,height_median=19.496089903103403,rate_range={2.3570588429703274E-4,2.995907747872008E-4},height_range={18.981402500025556,21.335390470055188},height_95%_HPD={19.076426808273993,20.067585491742424},rate=2.6496353617225374E-4,rate_median=2.648970247752943E-4,length_median=1.2291135905211696,height=19.534170873681287]:1.27837)[&length_range={0.07328587292629152,3.0300457557263663},rate_95%_HPD={2.50849376460533E-4,2.792657600434428E-4},length_95%_HPD={0.3255223270478247,1.7827987788601156},length=1.0342353519407859,posterior=1.0,height_median=20.774458223184308,rate_range={2.3570588429703274E-4,2.995907747872008E-4},height_range={19.38723163390863,23.20135906766072},height_95%_HPD={19.984389785362907,21.598468307109595},rate=2.6496353617225374E-4,rate_median=2.648970247752943E-4,length_median=0.998475732558294,height=20.785745164406986]:0.847912,(ERR976584[&length_range={0.0026197690650029415,2.174007994629193},height_95%_HPD={19.95205499999996,19.952054999999987},rate_95%_HPD={2.50849376460533E-4,2.792657600434428E-4},length_95%_HPD={0.04068824289119277,1.097788131234271},rate=2.6496353617225374E-4,length=0.5390910947518145,rate_median=2.648970247752943E-4,length_median=0.499145239055661,height_median=19.952054999999973,rate_range={2.3570588429703274E-4,2.995907747872008E-4},height_range={19.952054999999945,19.952055},height=19.952055000001536]:0.499145,(ERR1877638[&length_range={2.1932761917753396E-6,1.3181375581344135},height_95%_HPD={18.95205499999996,18.952054999999987},rate_95%_HPD={2.50849376460533E-4,2.792657600434428E-4},length_95%_HPD={2.1932761917753396E-6,0.45097430783609127},rate=2.6496353617225374E-4,length=0.1531527860679499,rate_median=2.648970247752943E-4,length_median=0.10864382327038768,height_median=18.952054999999973,rate_range={2.3570588429703274E-4,2.995907747872008E-4},height_range={18.952054999999945,18.952055},height=18.952055000001536]:0.108644,ERR1877639[&length_range={2.1932761917753396E-6,1.3181375581344135},height_95%_HPD={18.95205499999996,18.952054999999987},rate_95%_HPD={2.50849376460533E-4,2.792657600434428E-4},length_95%_HPD={2.1932761917753396E-6,0.45097430783609127},rate=2.6496353617225374E-4,length=0.1531527860679499,rate_median=2.648970247752943E-4,length_median=0.10864382327038768,height_median=18.952054999999973,rate_range={2.3570588429703274E-4,2.995907747872008E-4},height_range={18.952054999999945,18.952055},height=18.952055000001536]:0.108644)[&length_range={0.2826470360801743,3.000731573879765},rate_95%_HPD={2.50849376460533E-4,2.792657600434428E-4},length_95%_HPD={0.8140025272700484,2.034468462169727},length=1.3859383086838697,posterior=1.0,height_median=19.060698823270368,rate_range={2.3570588429703274E-4,2.995907747872008E-4},height_range={18.952057193276165,20.270192558134386},height_95%_HPD={18.952057193276165,19.403029307836064},rate=2.6496353617225374E-4,rate_median=2.648970247752943E-4,length_median=1.3531876500382367,height=19.105207786067805]:1.39050)[&length_range={0.06882103936342432,3.074961858938881},rate_95%_HPD={2.50849376460533E-4,2.792657600434428E-4},length_95%_HPD={0.38669378135423216,1.9115508538861725},length=1.1227550212140447,posterior=1.0,height_median=20.45120023905564,rate_range={2.3570588429703274E-4,2.995907747872008E-4},height_range={19.95467476906497,22.126062994629166},height_95%_HPD={19.99274324289116,21.049843131234244},rate=2.6496353617225374E-4,rate_median=2.648970247752943E-4,length_median=1.0878796425404502,height=20.49114609475168]:1.17117)[&length_range={3.3583507164536286E-5,1.3681705809932758},rate_95%_HPD={2.5224144707858704E-4,2.8000574788906996E-4},length_95%_HPD={3.3583507164536286E-5,0.5696607242711913},length=0.19329835397192435,posterior=0.10190234284800796,height_median=21.62236977263628,rate_range={2.3832954844828368E-4,2.9043552582503436E-4},height_range={20.49336329080116,23.168323408191515},height_95%_HPD={20.977098018906034,22.368961311998852},rate=2.6522714546941607E-4,rate_median=2.6510496294487385E-4,length_median=0.13682305664908156,height=21.641754163157874]:0.437184)[&length_range={0.009662704412438217,3.235079706207344},rate_95%_HPD={2.50849376460533E-4,2.792657600434428E-4},length_95%_HPD={0.09806047967589748,1.4567384336794547},length=0.7253181330045173,posterior=0.9999289507806532,height_median=22.05955397577683,rate_range={2.3570588429703274E-4,2.995907747872008E-4},height_range={21.126238309844723,24.25964938887506},height_95%_HPD={21.471997457059768,22.745311624225057},rate=2.6496345272063437E-4,rate_median=2.648970247752943E-4,length_median=0.6694096048832243,height=22.08916951545902]:0.772444,ERR1879539[&length_range={0.23811401849682667,5.560877702142108},height_95%_HPD={20.95205499999996,20.952054999999987},rate_95%_HPD={2.50849376460533E-4,2.792657600434428E-4},length_95%_HPD={0.9954538585173793,3.1962829489875766},rate=2.6496353617225374E-4,length=2.1031656974845334,rate_median=2.648970247752943E-4,length_median=2.063881787824446,height_median=20.952054999999973,rate_range={2.3570588429703274E-4,2.995907747872008E-4},height_range={20.952054999999945,20.952055},height=20.95205500000154]:1.87994)[&length_range={3.86720127270479E-4,1.3579886953762745},rate_95%_HPD={2.505228975729296E-4,2.784355506731753E-4},length_95%_HPD={3.86720127270479E-4,0.61062443376861},length=0.20665232730897393,posterior=0.046626050196273465,height_median=22.83199808870439,rate_range={2.3980188808771525E-4,2.870508854938122E-4},height_range={21.67769583811765,24.30434680034204},height_95%_HPD={22.183336765949644,23.6835552577033},rate=2.6491362819588217E-4,rate_median=2.6500012009032466E-4,length_median=0.14721690716104874,height=22.87232205846607]:0.125625,((((ERR019297[&length_range={1.557158359588584E-6,1.6473817305995038},height_95%_HPD={13.952054999999959,13.952054999999987},rate_95%_HPD={2.50849376460533E-4,2.792657600434428E-4},length_95%_HPD={1.557158359588584E-6,0.5006158825716085},rate=2.6496353617225374E-4,length=0.1689639704018088,rate_median=2.648970247752943E-4,length_median=0.11894388192676075,height_median=13.952054999999973,rate_range={2.3570588429703274E-4,2.995907747872008E-4},height_range={13.952054999999945,13.952055000000005},height=13.952055000001527]:0.119677,(ERR019290[&length_range={2.394699238905673E-6,2.9936405195184914},height_95%_HPD={11.952054999999959,11.952054999999987},rate_95%_HPD={2.50849376460533E-4,2.792657600434428E-4},length_95%_HPD={2.394699238905673E-6,0.8698421739665765},rate=2.6496353617225374E-4,length=0.275169262562911,rate_median=2.648970247752943E-4,length_median=0.17729400682223329,height_median=11.952054999999973,rate_range={2.3570588429703274E-4,2.995907747872008E-4},height_range={11.952054999999945,11.952055000000009},height=11.952055000001522]:0.404878,(ERR019289[&length_range={2.394699238905673E-6,2.826513390350774},height_95%_HPD={11.952054999999959,11.952054999999987},rate_95%_HPD={2.50849376460533E-4,2.792657600434428E-4},length_95%_HPD={2.394699238905673E-6,0.895153683556563},rate=2.6496353617225374E-4,length=0.2791388336836896,rate_median=2.648970247752943E-4,length_median=0.17834776426048826,height_median=11.952054999999973,rate_range={2.3570588429703274E-4,2.995907747872008E-4},height_range={11.952054999999945,11.952055000000009},height=11.952055000001522]:0.112771,ERR019287[&length_range={1.0275317066543721E-5,3.062692148341972},height_95%_HPD={11.952054999999959,11.952054999999987},rate_95%_HPD={2.50849376460533E-4,2.792657600434428E-4},length_95%_HPD={1.0275317066543721E-5,0.8937411895999947},rate=2.6496353617225374E-4,length=0.28000970729163366,rate_median=2.648970247752943E-4,length_median=0.17880933064076032,height_median=11.952054999999973,rate_range={2.3570588429703274E-4,2.995907747872008E-4},height_range={11.952054999999945,11.952055000000009},height=11.952055000001522]:0.112771)[&length_range={5.966413137770132E-6,2.60750956085759},rate_95%_HPD={2.5072226456508196E-4,2.790798438718196E-4},length_95%_HPD={5.966413137770132E-6,1.00333857384833},length=0.3307055105457407,posterior=0.3298104762073927,height_median=12.064825647491965,rate_range={2.3939425318291127E-4,2.995907747872008E-4},height_range={11.952065275317043,13.72947792436976},height_95%_HPD={11.952065275317043,12.448819153136682},rate=2.648989027474E-4,rate_median=2.648837106195463E-4,length_median=0.2252449218564303,height=12.116488603491193]:0.292107)[&length_range={4.4400662164711946E-4,3.3650980640259665},rate_95%_HPD={2.508505047295869E-4,2.792758428154293E-4},length_95%_HPD={0.8154814801148156,2.4038085409733174},length=1.6749786748789488,posterior=0.9953818007424643,height_median=12.356932892627341,rate_range={2.3570588429703274E-4,2.995907747872008E-4},height_range={11.953073292767833,14.696075380595886},height_95%_HPD={11.961087944566277,13.174543022293541},rate=2.649678357908225E-4,rate_median=2.6490305881888215E-4,length_median=1.7416901856136455,height=12.446315260183928]:1.71480)[&length_range={0.1545946162909555,3.9515457995549674},rate_95%_HPD={2.50849376460533E-4,2.792657600434428E-4},length_95%_HPD={0.705580854416425,2.474694989088526},length=1.5726801043145655,posterior=1.0,height_median=14.071731966748708,rate_range={2.3570588429703274E-4,2.995907747872008E-4},height_range={13.952056557158325,15.599436730599471},height_95%_HPD={13.952056557158325,14.455277516235231},rate=2.6496353617225374E-4,rate_median=2.648970247752943E-4,length_median=1.5508538245700567,height=14.121858155129042]:1.60220,(((ERS2318703[&length_range={1.0001542532948013,3.8511770203901126},height_95%_HPD={6.952054999999959,6.952054999999987},rate_95%_HPD={2.50849376460533E-4,2.792657600434428E-4},length_95%_HPD={1.013257007385655,2.045960246377577},rate=2.6496353617225374E-4,length=1.4518963989360596,rate_median=2.648970247752943E-4,length_median=1.387380150908026,height_median=6.952054999999973,rate_range={2.3570588429703274E-4,2.995907747872008E-4},height_range={6.952054999999945,6.952055000000005},height=6.95205500000149]:1.38738,ERS2318704[&length_range={1.542532948013431E-4,2.8511770203901126},height_95%_HPD={7.952054999999959,7.952054999999987},rate_95%_HPD={2.50849376460533E-4,2.792657600434428E-4},length_95%_HPD={0.01325700738565505,1.045960246377577},rate=2.6496353617225374E-4,length=0.4518963989360659,rate_median=2.648970247752943E-4,length_median=0.3873801509080259,height_median=7.952054999999973,rate_range={2.3570588429703274E-4,2.995907747872008E-4},height_range={7.952054999999945,7.952055000000005},height=7.9520550000015]:0.387380)[&length_range={0.4789228530962273,5.654505457123775},rate_95%_HPD={2.50849376460533E-4,2.792657600434428E-4},length_95%_HPD={1.940335730433846,4.381227913576344},length=3.1910880625213696,posterior=1.0,height_median=8.339435150908002,rate_range={2.3570588429703274E-4,2.995907747872008E-4},height_range={7.952209253294765,10.803232020390105},height_95%_HPD={7.965312007385627,8.998015246377545},rate=2.6496353617225374E-4,rate_median=2.648970247752943E-4,length_median=3.2379547668429964,height=8.40395139893609]:3.58220,((ERR117592[&length_range={6.976265509770485E-4,2.1151320219323626},height_95%_HPD={9.952054999999959,9.952054999999987},rate_95%_HPD={2.50849376460533E-4,2.792657600434428E-4},length_95%_HPD={0.013481441272555017,0.9229597761745492},rate=2.6496353617225374E-4,length=0.42362589663681993,rate_median=2.648970247752943E-4,length_median=0.3802831324830098,height_median=9.952054999999973,rate_range={2.3570588429703274E-4,2.995907747872008E-4},height_range={9.952054999999945,9.952055000000009},height=9.952055000001513]:0.795649,((((ERR117597[&length_range={0.6835620695378584,2.0877448400091456},height_95%_HPD={8.952054999999959,8.952054999999987},rate_95%_HPD={2.50849376460533E-4,2.792657600434428E-4},length_95%_HPD={0.6835620695378584,1.092529257455519},rate=2.6496353617225374E-4,length=0.8271265015860879,rate_median=2.648970247752943E-4,length_median=0.7880529875432334,height_median=8.952054999999973,rate_range={2.3570588429703274E-4,2.995907747872008E-4},height_range={8.952054999999941,8.952055000000009},height=8.952055000001506]:0.788053,SAMN40623189[&length_range={6.953792031083594E-8,1.4041828400092076},height_95%_HPD={9.635616999999897,9.635616999999925},rate_95%_HPD={2.50849376460533E-4,2.792657600434428E-4},length_95%_HPD={6.953792031083594E-8,0.40896725745558093},rate=2.6496353617225374E-4,length=0.14356450158613576,rate_median=2.648970247752943E-4,length_median=0.10449098754329533,height_median=9.635616999999911,rate_range={2.3570588429703274E-4,2.995907747872008E-4},height_range={9.635616999999879,9.635616999999947},height=9.635616999996293]:0.104491)[&length_range={0.01285727289952554,2.25735479069235},rate_95%_HPD={2.50849376460533E-4,2.792657600434428E-4},length_95%_HPD={0.109474065623834,1.2064728610629274},length=0.6248729931382203,posterior=1.0,height_median=9.740107987543219,rate_range={2.3570588429703274E-4,2.995907747872008E-4},height_range={9.635617069537819,11.039799840009124},height_95%_HPD={9.635617069537819,10.044584257455487},rate=2.6496353617225374E-4,rate_median=2.648970247752943E-4,length_median=0.5849958270748381,height=9.779181501586027]:0.410902,(ERR117583[&length_range={0.02029311671210543,2.769951989526465},height_95%_HPD={8.952054999999959,8.952054999999987},rate_95%_HPD={2.50849376460533E-4,2.792657600434428E-4},length_95%_HPD={0.15159049056492613,1.6637706015644937},rate=2.6496353617225374E-4,length=0.9248455810714994,rate_median=2.648970247752943E-4,length_median=0.9632067168376661,height_median=8.952054999999973,rate_range={2.3570588429703274E-4,2.995907747872008E-4},height_range={8.952054999999945,8.952055000000009},height=8.952055000001506]:0.656179,ERR117595[&length_range={0.02029311671210543,2.9979570667159106},height_95%_HPD={8.952054999999959,8.952054999999987},rate_95%_HPD={2.50849376460533E-4,2.792657600434428E-4},length_95%_HPD={0.13199699302114887,1.6470137310743969},rate=2.6496353617225374E-4,length=0.925029900602055,rate_median=2.648970247752943E-4,length_median=0.9620849417252089,height_median=8.952054999999973,rate_range={2.3570588429703274E-4,2.995907747872008E-4},height_range={8.952054999999945,8.952055000000009},height=8.952055000001506]:0.656179)[&length_range={7.255643174453041E-5,2.536155567652626},rate_95%_HPD={2.510452143034672E-4,2.794510372558336E-4},length_95%_HPD={2.3662739711305392E-4,1.218251170688017},length=0.6091935237700462,posterior=0.6041137498001741,height_median=9.608233853819925,rate_range={2.3735560208229024E-4,2.995907747872008E-4},height_range={8.97234811671208,11.103434576992633},height_95%_HPD={9.065092603640068,10.186647403822846},rate=2.6508446959500227E-4,rate_median=2.650258101839639E-4,length_median=0.5901803544492346,height=9.629248922671486]:0.542776)[&length_range={6.82472457356198E-5,1.4366847477572833},rate_95%_HPD={2.511696958092861E-4,2.793911925602569E-4},length_95%_HPD={6.82472457356198E-5,0.6359887116821294},length=0.23852426818700068,posterior=0.12147640277802448,height_median=10.15100990718016,rate_range={2.3832954844828368E-4,2.9462846093018417E-4},height_range={9.684750228094714,11.330854056012537},height_95%_HPD={9.782099515383884,10.616290268096549},rate=2.651517411893436E-4,rate_median=2.6495078298450337E-4,length_median=0.19107400176109657,height=10.178560764925306]:0.156525,ERR117594[&length_range={6.378623293556984E-6,1.9007168967096817},height_95%_HPD={9.952054999999959,9.952054999999987},rate_95%_HPD={2.50849376460533E-4,2.792657600434428E-4},length_95%_HPD={6.378623293556984E-6,0.705950563951319},rate=2.6496353617225374E-4,length=0.26810753959207223,rate_median=2.648970247752943E-4,length_median=0.21250222551017472,height_median=9.952054999999973,rate_range={2.3570588429703274E-4,2.995907747872008E-4},height_range={9.952054999999945,9.952055000000009},height=9.952055000001513]:0.355480)[&length_range={5.025642945355457E-6,1.7246825129014116},rate_95%_HPD={2.503822525422852E-4,2.7893098466990517E-4},length_95%_HPD={1.3502155387357107E-4,0.6580420850746656},length=0.2518131702043536,posterior=0.17806710598767295,height_median=10.307534711619105,rate_range={2.3939425318291127E-4,2.9462846093018417E-4},height_range={9.95237689807088,11.596308567871734},height_95%_HPD={9.967844907344833,10.733992628676926},rate=2.6509518341622776E-4,rate_median=2.6508500311839267E-4,length_median=0.19817736359191862,height=10.332713516774959]:0.257537,(((ERR117578[&length_range={1.0947438831010459E-6,2.076395169743476},height_95%_HPD={8.952054999999959,8.952054999999987},rate_95%_HPD={2.50849376460533E-4,2.792657600434428E-4},length_95%_HPD={1.0947438831010459E-6,0.7480129803196842},rate=2.6496353617225374E-4,length=0.23126609324078987,rate_median=2.648970247752943E-4,length_median=0.14838467600489302,height_median=8.952054999999973,rate_range={2.3570588429703274E-4,2.995907747872008E-4},height_range={8.952054999999941,8.952055000000009},height=8.952055000001506]:0.0935005,ERR117581[&length_range={1.834046557291913E-6,2.1890474695027233},height_95%_HPD={8.952054999999959,8.952054999999987},rate_95%_HPD={2.50849376460533E-4,2.792657600434428E-4},length_95%_HPD={1.834046557291913E-6,0.7386146544745849},rate=2.6496353617225374E-4,length=0.2304314010938597,rate_median=2.648970247752943E-4,length_median=0.14851597709837883,height_median=8.952054999999973,rate_range={2.3570588429703274E-4,2.995907747872008E-4},height_range={8.952054999999941,8.952055000000009},height=8.952055000001506]:0.0935005)[&length_range={1.953747631233682E-6,1.8182605732698498},rate_95%_HPD={2.509144848864909E-4,2.789408984925149E-4},length_95%_HPD={1.953747631233682E-6,0.8228086634805791},length=0.2724021672450572,posterior=0.33222614966518055,height_median=9.04555549288248,rate_range={2.3939425318291127E-4,2.9349850277514346E-4},height_range={8.952060167319559,10.204158650366601},height_95%_HPD={8.952060167319559,9.369141382091478},rate=2.6493597630075454E-4,rate_median=2.6483029199413023E-4,length_median=0.190146144723089,height=9.089174591737766]:0.241002,ERR037738[&length_range={1.0947438831010459E-6,2.0035441706608257},height_95%_HPD={8.952054999999959,8.952054999999987},rate_95%_HPD={2.50849376460533E-4,2.792657600434428E-4},length_95%_HPD={1.0947438831010459E-6,0.7386751035718166},rate=2.6496353617225374E-4,length=0.22950771275327944,rate_median=2.648970247752943E-4,length_median=0.14803935380194666,height_median=8.952054999999973,rate_range={2.3570588429703274E-4,2.995907747872008E-4},height_range={8.952054999999945,8.952055000000009},height=8.952055000001506]:0.334503)[&length_range={1.044457557775047E-4,2.1464016128906795},rate_95%_HPD={2.5085553357540285E-4,2.792657600434428E-4},length_95%_HPD={0.17977950098082296,1.500911465352873},length=0.934285872422453,posterior=0.981438391445674,height_median=9.286557792128306,rate_range={2.3570588429703274E-4,2.995907747872008E-4},height_range={8.952671445576094,10.787577230068365},height_95%_HPD={8.959064919008377,9.913291990784458},rate=2.649701840282898E-4,rate_median=2.6490519351034047E-4,length_median=0.9710821088806254,height=9.351112687039187]:0.983345,(ERR037739[&length_range={0.021199382118197718,1.8838400654422376},height_95%_HPD={8.952054999999959,8.952054999999987},rate_95%_HPD={2.50849376460533E-4,2.792657600434428E-4},length_95%_HPD={1.0000008605370638,1.294787034038313},rate=2.6496353617225374E-4,length=1.0749569397311536,rate_median=2.648970247752943E-4,length_median=1.058513714954314,height_median=8.952054999999973,rate_range={2.3570588429703274E-4,2.995907747872008E-4},height_range={8.952054999999945,8.952055000000009},height=8.952055000001506]:1.11410,(ERR117556[&length_range={1.8956071201614577E-6,1.0866923618668736},height_95%_HPD={9.952054999999959,9.952054999999987},rate_95%_HPD={2.50849376460533E-4,2.792657600434428E-4},length_95%_HPD={1.8956071201614577E-6,0.2529510097069032},rate=2.6496353617225374E-4,length=0.08622400665588172,rate_median=2.648970247752943E-4,length_median=0.06081157188319963,height_median=9.952054999999973,rate_range={2.3570588429703274E-4,2.995907747872008E-4},height_range={9.952054999999945,9.952055000000009},height=9.952055000001513]:0.0426051,ERR117555[&length_range={8.605370638292698E-7,0.7587497703902724},height_95%_HPD={9.952054999999959,9.952054999999987},rate_95%_HPD={2.50849376460533E-4,2.792657600434428E-4},length_95%_HPD={8.605370638292698E-7,0.25376769966947244},rate=2.6496353617225374E-4,length=0.08597499290812217,rate_median=2.648970247752943E-4,length_median=0.060602958163244125,height_median=9.952054999999973,rate_range={2.3570588429703274E-4,2.995907747872008E-4},height_range={9.952054999999945,9.952055000000005},height=9.952055000001513]:0.0426051)[&length_range={5.866731161319194E-6,1.0277703089005001},rate_95%_HPD={2.509948800824106E-4,2.792946362069213E-4},length_95%_HPD={5.866731161319194E-6,0.24244819162349174},length=0.08031032798858864,posterior=0.33526350379225206,height_median=9.994660058414318,rate_range={2.3735560208229024E-4,2.9206699226891266E-4},height_range={9.952056895607086,10.502806265582485},height_95%_HPD={9.952064237861428,10.137323742973997},rate=2.649425970449451E-4,rate_median=2.648827788158957E-4,length_median=0.05553361921506195,height=10.013175917293676]:0.0714971)[&length_range={4.1693625967731407E-4,1.5830129874014691},rate_95%_HPD={2.50849376460533E-4,2.792758428154293E-4},length_95%_HPD={0.005481370499907712,0.5033598363220602},length=0.2124719263383592,posterior=0.9748130517415939,height_median=10.066157172895899,rate_range={2.3570588429703274E-4,2.995907747872008E-4},height_range={9.95214380507607,10.845406009992114},height_95%_HPD={9.954835298709597,10.28037722866965},rate=2.649534137594165E-4,rate_median=2.6489033320091363E-4,length_median=0.17978337891050167,height=10.08917843433851]:0.203746)[&length_range={0.0013049776048035255,1.6603191821043755},rate_95%_HPD={2.5085553357540285E-4,2.792626484743165E-4},length_95%_HPD={0.008325828118225687,0.7500444898128045},length=0.32733045868532196,posterior=0.9953818007424643,height_median=10.26990327451933,rate_range={2.3570588429703274E-4,2.995907747872008E-4},height_range={9.95600139187902,11.465980323880935},height_95%_HPD={10.010698403690029,10.648428664073961},rate=2.6496239142759584E-4,rate_median=2.648965169535775E-4,length_median=0.28061500100003656,height=10.298489310940056]:0.295168)[&length_range={2.305163645921482E-5,1.4079095001420967},rate_95%_HPD={2.5083841221159995E-4,2.791993191103442E-4},length_95%_HPD={2.305163645921482E-5,0.5249515507102949},length=0.18129113802529856,posterior=0.08458409563224924,height_median=10.565071523687504,rate_range={2.4080085575867207E-4,2.912628250872672E-4},height_range={10.068455402928752,11.842583161879002},height_95%_HPD={10.198219109043777,11.016440694965823},rate=2.649584331985949E-4,rate_median=2.6483115885967995E-4,length_median=0.12867344194241515,height=10.592828979496481]:0.182632)[&length_range={0.056519963516379335,3.0519207133907553},rate_95%_HPD={2.50849376460533E-4,2.792657600434428E-4},length_95%_HPD={0.36271591170214457,1.8929962480109115},length=1.1058451660039026,posterior=1.0,height_median=10.74770369409952,rate_range={2.3570588429703274E-4,2.995907747872008E-4},height_range={10.082139490246178,12.112694214630125},height_95%_HPD={10.300023461428573,11.298207730436275},rate=2.6496353617225374E-4,rate_median=2.648970247752943E-4,length_median=1.0902760910850855,height=10.776481467771646]:0.959814,(ERR117571[&length_range={0.01382585542297221,3.2519876839392605},height_95%_HPD={8.952054999999959,8.952054999999987},rate_95%_HPD={2.50849376460533E-4,2.792657600434428E-4},length_95%_HPD={0.28395407955090946,1.9463979255181325},rate=2.6496353617225374E-4,length=1.128417561860969,rate_median=2.648970247752943E-4,length_median=1.1271419989526628,height_median=8.952054999999973,rate_range={2.3570588429703274E-4,2.995907747872008E-4},height_range={8.952054999999945,8.952055000000009},height=8.952055000001506]:1.94222,((ERR117588[&length_range={0.045187318423996814,3.1859342218840396},height_95%_HPD={8.952054999999959,8.952054999999987},rate_95%_HPD={2.50849376460533E-4,2.792657600434428E-4},length_95%_HPD={0.28203213177665276,2.005871177889029},rate=2.6496353617225374E-4,length=1.1464173760488763,rate_median=2.648970247752943E-4,length_median=1.1419201853745395,height_median=8.952054999999973,rate_range={2.3570588429703274E-4,2.995907747872008E-4},height_range={8.952054999999941,8.952055000000009},height=8.952055000001506]:1.60741,((ERR117573[&length_range={0.6744582349169796,2.3565751027463353},height_95%_HPD={8.952054999999959,8.952054999999987},rate_95%_HPD={2.50849376460533E-4,2.792657600434428E-4},length_95%_HPD={0.6815705875684088,1.382874140146134},rate=2.6496353617225374E-4,length=0.9871245775257507,rate_median=2.648970247752943E-4,length_median=0.9468555844194757,height_median=8.952054999999973,rate_range={2.3570588429703274E-4,2.995907747872008E-4},height_range={8.952054999999945,8.952055000000009},height=8.952055000001506]:0.946856,SAMN40623156[&length_range={0.0018552349169986826,1.6839721027463543},height_95%_HPD={9.62465799999994,9.624657999999968},rate_95%_HPD={2.50849376460533E-4,2.792657600434428E-4},length_95%_HPD={0.00896758756842786,0.710271140146153},rate=2.6496353617225374E-4,length=0.31452157752577004,rate_median=2.648970247752943E-4,length_median=0.27425258441949474,height_median=9.624657999999954,rate_range={2.3570588429703274E-4,2.995907747872008E-4},height_range={9.624657999999926,9.62465799999999},height=9.624658000002729]:0.274253)[&length_range={0.009254664828402426,2.86994844148116},rate_95%_HPD={2.50849376460533E-4,2.792657600434428E-4},length_95%_HPD={0.08092904611964613,1.2544608447286976},length=0.6225756084259508,posterior=1.0,height_median=9.898910584419447,rate_range={2.3570588429703274E-4,2.995907747872008E-4},height_range={9.626513234916928,11.308630102746307},height_95%_HPD={9.633625587568389,10.334929140146095},rate=2.6496353617225374E-4,rate_median=2.648970247752943E-4,length_median=0.5735375006746093,height=9.939179577525692]:0.567246,(SAMN40623197[&length_range={0.09704343085814138,2.242998336331711},height_95%_HPD={9.53698699999994,9.536986999999968},rate_95%_HPD={2.50849376460533E-4,2.792657600434428E-4},length_95%_HPD={0.21457859732544549,1.20370431469515},rate=2.6496353617225374E-4,length=0.6808269416421039,rate_median=2.648970247752943E-4,length_median=0.6469967038376438,height_median=9.536986999999954,rate_range={2.3570588429703274E-4,2.995907747872008E-4},height_range={9.536986999999918,9.53698699999999},height=9.536987000014399]:0.630272,SAMN40623158[&length_range={0.031290430858055274,2.1739987338204685},height_95%_HPD={9.602740000000026,9.602740000000054},rate_95%_HPD={2.50849376460533E-4,2.792657600434428E-4},length_95%_HPD={0.14749939385495026,1.1463429263018874},rate=2.6496353617225374E-4,length=0.6192986808770804,rate_median=2.648970247752943E-4,length_median=0.585293599690571,height_median=9.60274000000004,rate_range={2.3570588429703274E-4,2.995907747872008E-4},height_range={9.602740000000004,9.602740000000075},height=9.60274000000192]:0.564519)[&length_range={1.500869922743675E-5,2.1805752673885657},rate_95%_HPD={2.5085853838926195E-4,2.792626484743165E-4},length_95%_HPD={4.7901340078482235E-5,0.9404566506550491},length=0.41058052014673807,posterior=0.8876711842128635,height_median=10.16725875515263,rate_range={2.3570588429703274E-4,2.995907747872008E-4},height_range={9.63403043085809,11.75202387447466},height_95%_HPD={9.753182494851199,10.720675217241354},rate=2.649697430021863E-4,rate_median=2.6490474105722323E-4,length_median=0.35614277588554977,height=10.201134640513668]:0.298898)[&length_range={5.506062618998442E-5,1.744025999410674},rate_95%_HPD={2.5116338402449563E-4,2.795029516985028E-4},length_95%_HPD={5.506062618998442E-5,0.7926436813118816},length=0.31565427307083027,posterior=0.28483632036093004,height_median=10.466157047848043,rate_range={2.3570588429703274E-4,2.926243703777444E-4},height_range={9.749336120742836,11.86557338313444},height_95%_HPD={9.994435387358859,11.050355083519957},rate=2.650135348418531E-4,rate_median=2.6500877221556337E-4,length_median=0.25848885346989103,height=10.495505102425536]:0.0933061)[&length_range={8.50461069159536E-5,1.3339778514791636},rate_95%_HPD={2.500509711566247E-4,2.7822547218491346E-4},length_95%_HPD={8.50461069159536E-5,0.5574658284027638},length=0.19823066445293158,posterior=0.031137320378692337,height_median=10.559463190117963,rate_range={2.4156279207839237E-4,2.906789517602178E-4},height_range={9.915861767785113,11.724057455148973},height_95%_HPD={10.097873972275842,11.147900796818334},rate=2.6475761527384014E-4,rate_median=2.6473664033406865E-4,length_median=0.14383039889363047,height=10.588993254905514]:0.113360,(SAMN40623194[&length_range={0.3252543221958337,2.6929560691612267},height_95%_HPD={9.18082200000002,9.180822000000049},rate_95%_HPD={2.50849376460533E-4,2.792657600434428E-4},length_95%_HPD={0.5346847585972085,1.4110331817471806},rate=2.6496353617225374E-4,length=0.931675281979415,rate_median=2.648970247752943E-4,length_median=0.8888711494611119,height_median=9.180822000000035,rate_range={2.3570588429703274E-4,2.995907747872008E-4},height_range={9.180822000000006,9.18082200000007},height=9.180822000009897]:0.888180,SAMN40623164[&length_range={6.556842302938293E-4,2.1833670691612213},height_95%_HPD={9.690411000000026,9.690411000000054},rate_95%_HPD={2.50849376460533E-4,2.792657600434428E-4},length_95%_HPD={0.025857616099944636,0.9008033128229194},rate=2.6496353617225374E-4,length=0.4219240343800944,rate_median=2.648970247752943E-4,length_median=0.37930710290852154,height_median=9.69041100000004,rate_range={2.3570588429703274E-4,2.995907747872008E-4},height_range={9.690411000000012,9.690411000000076},height=9.690410999994224]:0.378591)[&length_range={0.002073454633448435,2.3755000969935924},rate_95%_HPD={2.5082253720428723E-4,2.792626484743165E-4},length_95%_HPD={0.022471611513436685,1.021702701853357},length=0.4603052717413658,posterior=0.9948489315973641,height_median=10.069002005890184,rate_range={2.3570588429703274E-4,2.995907747872008E-4},height_range={9.691066684230336,11.87377806916124},height_95%_HPD={9.71230600195807,10.582908884430616},rate=2.649607079698251E-4,rate_median=2.648961283094556E-4,length_median=0.4078325773053262,height=10.11091333456789]:0.603822)[&length_range={1.03192374446337E-4,1.1151882667715256},rate_95%_HPD={2.5142031078813565E-4,2.806138996890783E-4},length_95%_HPD={1.03192374446337E-4,0.5868215339842031},length=0.19510246294983122,posterior=0.02651912112115668,height_median=10.672823507704592,rate_range={2.4156279207839237E-4,2.853117240434817E-4},height_range={10.054371978955892,11.759665280380645},height_95%_HPD={10.213761285009355,11.216624029246066},rate=2.6501210759352547E-4,rate_median=2.650000318837626E-4,length_median=0.1377410640041692,height=10.696314724159105]:0.221454)[&length_range={0.003364404865315862,3.0416857535533026},rate_95%_HPD={2.508505047295869E-4,2.792822354546938E-4},length_95%_HPD={0.04142680158517997,1.5191435994781752},length=0.7486066916363513,posterior=0.9905859784365619,height_median=10.894277027934102,rate_range={2.3570588429703274E-4,2.995907747872008E-4},height_range={9.928959182953779,12.944642002009914},height_95%_HPD={10.317821111232298,11.596945725619062},rate=2.649616321309653E-4,rate_median=2.6489638055747874E-4,length_median=0.6990409127307338,height=10.923017102751356]:0.813241)[&length_range={8.902669493693338E-5,1.8180754582434808},rate_95%_HPD={2.5129061142496945E-4,2.7939860465099375E-4},length_95%_HPD={8.902669493693338E-5,0.8608853370884813},length=0.322391913111731,posterior=0.21709088971384927,height_median=11.70751760876697,rate_range={2.3735560208229024E-4,2.9082830174374276E-4},height_range={10.664678526026748,13.402233927710562},height_95%_HPD={11.038581896514046,12.363166966792019},rate=2.6493663633494357E-4,rate_median=2.648920104137354E-4,length_median=0.2497842416083884,height=11.704985922396396]:0.214113)[&length_range={1.7588528454126617E-5,2.4713277294703833},rate_95%_HPD={2.509214284232654E-4,2.792822354546938E-4},length_95%_HPD={1.7588528454126617E-5,1.0251334954179896},length=0.43292316165867367,posterior=0.6281106236345229,height_median=11.921630836137311,rate_range={2.3570588429703274E-4,2.995907747872008E-4},height_range={10.586261686127123,13.459641035139398},height_95%_HPD={11.234452808765937,12.50123991922554},rate=2.6503721926351124E-4,rate_median=2.6497077831672705E-4,length_median=0.37800161836346025,height=11.899224297726137]:0.399170,(ERR117593[&length_range={1.707356744873323E-7,1.5572339859828208},height_95%_HPD={11.952054999999959,11.952054999999987},rate_95%_HPD={2.50849376460533E-4,2.792657600434428E-4},length_95%_HPD={1.707356744873323E-7,0.338364840922436},rate=2.6496353617225374E-4,length=0.10952895065206555,rate_median=2.648970247752943E-4,length_median=0.0732810603668419,height_median=11.952054999999973,rate_range={2.3570588429703274E-4,2.995907747872008E-4},height_range={11.952054999999941,11.952055000000005},height=11.952055000001522]:0.0659918,ERR037741[&length_range={0.06541349854982315,4.046229737311188},height_95%_HPD={8.952054999999959,8.952054999999987},rate_95%_HPD={2.50849376460533E-4,2.792657600434428E-4},length_95%_HPD={1.7531778425308744,3.5054920831875265},rate=2.6496353617225374E-4,length=2.970526018935207,rate_median=2.648970247752943E-4,length_median=3.0575695102799596,height_median=8.952054999999973,rate_range={2.3570588429703274E-4,2.995907747872008E-4},height_range={8.952054999999941,8.952055000000001},height=8.952055000001506]:3.06599)[&length_range={4.982309262118179E-4,1.7479089084728692},rate_95%_HPD={2.5091390939488146E-4,2.792626484743165E-4},length_95%_HPD={0.006695207925298874,0.6275967726614624},length=0.2686918394354939,posterior=0.9057532105365992,height_median=12.018046840270625,rate_range={2.3570588429703274E-4,2.9462846093018417E-4},height_range={11.95205517073564,12.963792993255979},height_95%_HPD={11.95205517073564,12.235919389902492},rate=2.648423322531733E-4,rate_median=2.647774332183063E-4,length_median=0.22956595188821005,height=12.047293736333321]:0.302754)[&length_range={1.746543737152999,5.443760478862876},rate_95%_HPD={2.50849376460533E-4,2.792657600434428E-4},length_95%_HPD={2.4263141044260053,4.267342669755166},length=3.338687450315588,posterior=1.0,height_median=12.320800883014115,rate_range={2.3570588429703274E-4,2.995907747872008E-4},height_range={11.952355519420756,13.724469699180954},height_95%_HPD={11.993768919221495,12.78746015604337},rate=2.6496353617225374E-4,rate_median=2.648970247752943E-4,length_median=3.3210755895498867,height=12.35585080912796]:3.35313)[&length_range={0.1086136014464465,3.7840803320957157},rate_95%_HPD={2.50849376460533E-4,2.792657600434428E-4},length_95%_HPD={0.40563445423179445,1.947721135249349},length=1.1553557418779679,posterior=1.0,height_median=15.673929405633615,rate_range={2.3570588429703274E-4,2.995907747872008E-4},height_range={14.202971834827373,17.963094681512093},height_95%_HPD={14.827237790323409,16.59337322232807},rate=2.6496353617225374E-4,rate_median=2.648970247752943E-4,length_median=1.1204278300311863,height=15.69453825944362]:1.16048,(ERR019296[&length_range={9.883186656622911E-6,1.6432444391263452},height_95%_HPD={13.952054999999959,13.952054999999987},rate_95%_HPD={2.50849376460533E-4,2.792657600434428E-4},length_95%_HPD={9.883186656622911E-6,0.606434370140839},rate=2.6496353617225374E-4,length=0.22533937303375892,rate_median=2.648970247752943E-4,length_median=0.1752878099266102,height_median=13.952054999999973,rate_range={2.3570588429703274E-4,2.995907747872008E-4},height_range={13.952054999999945,13.952055000000005},height=13.952055000001527]:0.368905,(ERR019288[&length_range={0.0015544842335071252,2.29721299886997},height_95%_HPD={13.952054999999959,13.952054999999987},rate_95%_HPD={2.50849376460533E-4,2.792657600434428E-4},length_95%_HPD={0.008885829704977866,0.792494067183199},rate=2.6496353617225374E-4,length=0.3370935280402646,rate_median=2.648970247752943E-4,length_median=0.2865182007525995,height_median=13.952054999999973,rate_range={2.3570588429703274E-4,2.995907747872008E-4},height_range={13.952054999999945,13.952055000000001},height=13.952055000001527]:0.189646,(ERR019295[&length_range={1.1246330373637647E-5,2.9238778066202187},height_95%_HPD={11.952054999999959,11.952054999999987},rate_95%_HPD={2.50849376460533E-4,2.792657600434428E-4},length_95%_HPD={1.1246330373637647E-5,0.8762961065722106},rate=2.6496353617225374E-4,length=0.27513433200329757,rate_median=2.648970247752943E-4,length_median=0.17681845388236717,height_median=11.952054999999973,rate_range={2.3570588429703274E-4,2.995907747872008E-4},height_range={11.952054999999941,11.952055000000009},height=11.952055000001522]:0.401897,(ERR019292[&length_range={3.2190740846260724E-6,3.569635940836543},height_95%_HPD={11.952054999999959,11.952054999999987},rate_95%_HPD={2.50849376460533E-4,2.792657600434428E-4},length_95%_HPD={3.2190740846260724E-6,0.8848772501474489},rate=2.6496353617225374E-4,length=0.2796435299787319,rate_median=2.648970247752943E-4,length_median=0.178826103298654,height_median=11.952054999999973,rate_range={2.3570588429703274E-4,2.995907747872008E-4},height_range={11.952054999999945,11.952055000000009},height=11.952055000001522]:0.112776,ERR019291[&length_range={3.2190740846260724E-6,2.661495356247702},height_95%_HPD={11.952054999999959,11.952054999999987},rate_95%_HPD={2.50849376460533E-4,2.792657600434428E-4},length_95%_HPD={2.8271586737460552E-5,0.8755621951421784},rate=2.6496353617225374E-4,length=0.2751690874139097,rate_median=2.648970247752943E-4,length_median=0.17653492237201007,height_median=11.952054999999973,rate_range={2.3570588429703274E-4,2.995907747872008E-4},height_range={11.952054999999941,11.952055000000005},height=11.952055000001522]:0.112776)[&length_range={1.1236072966269717E-5,2.961861055822755},rate_95%_HPD={2.5095675551131105E-4,2.793631634870083E-4},length_95%_HPD={1.1236072966269717E-5,1.0309707590263546},length=0.33398941737182347,posterior=0.33130250981367343,height_median=12.064831172907796,rate_range={2.382189963163452E-4,2.9462846093018417E-4},height_range={11.95205821907405,14.511487994933084},height_95%_HPD={11.952065626703117,12.455436958916565},rate=2.649267795937531E-4,rate_median=2.6489698220647786E-4,length_median=0.2261668901110836,height=12.116340196537639]:0.289120)[&length_range={3.911710444608474E-4,3.6938585439300518},rate_95%_HPD={2.50849376460533E-4,2.792626484743165E-4},length_95%_HPD={0.8368050301208161,2.4961592933028616},length=1.7357443686362044,posterior=0.9942450132329171,height_median=12.353951584935757,rate_range={2.3570588429703274E-4,2.995907747872008E-4},height_range={11.953195804506922,14.522053710608844},height_95%_HPD={11.962386218242386,13.16920538091112},rate=2.649714085094246E-4,rate_median=2.649044897577082E-4,length_median=1.7943454438843585,height=12.443045365438433]:1.78775)[&length_range={1.9594718377646814E-5,1.4012528968692592},rate_95%_HPD={2.50422341434223E-4,2.7916658527855106E-4},length_95%_HPD={1.9594718377646814E-5,0.49790246919467585},length=0.16868626154514574,posterior=0.21959537469582052,height_median=14.14170058526592,rate_range={2.3878141746464752E-4,2.926243703777444E-4},height_range={13.953737800808398,15.279799071989878},height_95%_HPD={13.956865323623973,14.485898384814782},rate=2.649322175990006E-4,rate_median=2.648773696740075E-4,length_median=0.12037308269502489,height=14.177669616069]:0.179259)[&length_range={0.7781909537038469,4.715726302542626},rate_95%_HPD={2.50849376460533E-4,2.792657600434428E-4},length_95%_HPD={1.547069698417264,3.4639072373471045},length=2.484884698547236,posterior=1.0,height_median=14.320959637055683,rate_range={2.3570588429703274E-4,2.995907747872008E-4},height_range={13.95432033413988,16.249267998869943},height_95%_HPD={13.998011457528069,14.831063284810725},rate=2.6496353617225374E-4,rate_median=2.648970247752943E-4,length_median=2.470190108826312,height=14.365009302774364]:2.51345)[&length_range={0.03816621339345261,2.937717217326025},rate_95%_HPD={2.50849376460533E-4,2.792657600434428E-4},length_95%_HPD={0.14295274403905367,1.387506582203212},length=0.7267318043926199,posterior=1.0,height_median=16.834409903296244,rate_range={2.3570588429703274E-4,2.995907747872008E-4},height_range={15.20849504374312,19.160376171042355},height_95%_HPD={15.943235026750713,17.772994426613103},rate=2.6496353617225374E-4,rate_median=2.648970247752943E-4,length_median=0.6778468866898102,height=16.849894001321612]:0.746007,((ERR1878103[&length_range={1.0640032888531437E-5,3.0933294084667935},height_95%_HPD={15.952054999999959,15.952054999999987},rate_95%_HPD={2.50849376460533E-4,2.792657600434428E-4},length_95%_HPD={1.0640032888531437E-5,1.2055611853686905},rate=2.6496353617225374E-4,length=0.4092385891202977,rate_median=2.648970247752943E-4,length_median=0.2772319021795937,height_median=15.952054999999973,rate_range={2.3570588429703274E-4,2.995907747872008E-4},height_range={15.952054999999945,15.952055000000001},height=15.95205500000153]:0.238642,ERR1878104[&length_range={1.0640032888531437E-5,2.7761856473097133},height_95%_HPD={15.952054999999959,15.952054999999987},rate_95%_HPD={2.50849376460533E-4,2.792657600434428E-4},length_95%_HPD={1.0640032888531437E-5,1.2074506321319554},rate=2.6496353617225374E-4,length=0.40911957763203793,rate_median=2.648970247752943E-4,length_median=0.2771701819483816,height_median=15.952054999999973,rate_range={2.3570588429703274E-4,2.995907747872008E-4},height_range={15.952054999999945,15.952055000000001},height=15.95205500000153]:0.238642)[&length_range={1.318773662148942E-4,2.928908398836457},rate_95%_HPD={2.5085853838926195E-4,2.7926166108138223E-4},length_95%_HPD={0.07280113535267319,1.617311551801972},length=0.9322770649382934,posterior=0.9061972681575161,height_median=16.190697132419924,rate_range={2.3570588429703274E-4,2.995907747872008E-4},height_range={15.952065640032856,17.962778249487453},height_95%_HPD={15.952065640032856,16.88559376627047},rate=2.649763602996123E-4,rate_median=2.6491623386148576E-4,length_median=0.9542075807239261,height=16.27891857075717]:0.952452,ERR1877953[&length_range={3.5545587095953124E-6,2.431479670502849},height_95%_HPD={16.95205499999996,16.952054999999987},rate_95%_HPD={2.50849376460533E-4,2.792657600434428E-4},length_95%_HPD={3.5545587095953124E-6,0.7556490028400518},rate=2.6496353617225374E-4,length=0.26901769571191864,rate_median=2.648970247752943E-4,length_median=0.2000035587283655,height_median=16.952054999999973,rate_range={2.3570588429703274E-4,2.995907747872008E-4},height_range={16.952054999999945,16.952055},height=16.952055000001533]:0.191094)[&length_range={1.736211839542534E-5,3.1160686792907093},rate_95%_HPD={2.5055127331235724E-4,2.789115221843246E-4},length_95%_HPD={1.736211839542534E-5,1.3977228150774366},length=0.5743940150026352,posterior=0.6749320591839997,height_median=17.14314934290944,rate_range={2.382189963163452E-4,2.995907747872008E-4},height_range={16.95205855455869,19.05445560377124},height_95%_HPD={16.95205855455869,17.638639158530395},rate=2.6474097430701177E-4,rate_median=2.6466954873333794E-4,length_median=0.4901540596248726,height=17.201805897732616]:0.437268)[&length_range={1.584114252238514,8.02219150319361},rate_95%_HPD={2.50849376460533E-4,2.792657600434428E-4},length_95%_HPD={3.3515303247232175,6.288317391222723},length=4.898129495836278,posterior=1.0,height_median=17.58041713229496,rate_range={2.3570588429703274E-4,2.995907747872008E-4},height_range={16.95207209552393,20.180433999330585},height_95%_HPD={16.95207209552393,18.490469338147875},rate=2.6496353617225374E-4,rate_median=2.648970247752943E-4,length_median=4.967491946313817,height=17.649246555822916]:5.37721)[&length_range={7.907958092090439E-5,1.9337794838535203},rate_95%_HPD={2.516993480144327E-4,2.7973004846822586E-4},length_95%_HPD={7.907958092090439E-5,0.8550846718518379},length=0.33120332122738216,posterior=0.06977033339846178,height_median=22.957622674693358,rate_range={2.4082755086747535E-4,2.9217689337173304E-4},height_range={21.796612615606914,24.60945632683013},height_95%_HPD={22.215211786049064,23.758304834538603},rate=2.6493310281329864E-4,rate_median=2.6489368766626257E-4,length_median=0.2653756063995001,height=22.98760877411951]:0.329049,ERR1879540[&length_range={0.5026760987375525,5.641064564370232},height_95%_HPD={20.95205499999996,20.952054999999987},rate_95%_HPD={2.50849376460533E-4,2.792657600434428E-4},length_95%_HPD={1.3468499259623492,3.5682692017484783},rate=2.6496353617225374E-4,length=2.4372350844416752,rate_median=2.648970247752943E-4,length_median=2.397408027510192,height_median=20.952054999999973,rate_range={2.3570588429703274E-4,2.995907747872008E-4},height_range={20.952054999999945,20.952055},height=20.95205500000154]:2.33462)[&length_range={5.212155331975055E-4,1.6311740790810134},rate_95%_HPD={2.514834234222698E-4,2.7858061672770526E-4},length_95%_HPD={5.212155331975055E-4,0.7352459887146594},length=0.27483077400128875,posterior=0.018650420078509387,height_median=23.28667190088966,rate_range={2.4287292191892587E-4,2.880256075318984E-4},height_range={22.316476899992896,24.909472346724275},height_95%_HPD={22.57794339273072,24.15435683765112},rate=2.645298137466229E-4,rate_median=2.6424528390840143E-4,length_median=0.2029659826467114,height=23.315778922905107]:0.487550)[&length_range={1.8637719264753407,8.857755697404581},rate_95%_HPD={2.50849376460533E-4,2.792657600434428E-4},length_95%_HPD={3.1023648434717153,6.05040725057253},length=4.6021722481033835,posterior=1.0,height_median=23.77422204258501,rate_range={2.3570588429703274E-4,2.995907747872008E-4},height_range={22.45956249015133,26.593119564370205},height_95%_HPD={22.9630924809763,24.740998903001618},rate=2.6496353617225374E-4,rate_median=2.648970247752943E-4,length_median=4.581856937531189,height=23.806197677669704]:4.58213)[&length_range={0.0010022778418807832,3.951142455142758},rate_95%_HPD={2.5085553357540285E-4,2.792748035145576E-4},length_95%_HPD={0.05055888835993727,1.5541736404940885},length=0.7193893066103436,posterior=0.9948311692925274,height_median=28.356348393567895,rate_range={2.3570588429703274E-4,2.995907747872008E-4},height_range={25.571295416040964,32.665759105673715},height_95%_HPD={27.08936837539194,29.840812796635397},rate=2.649593594566764E-4,rate_median=2.648955087536439E-4,length_median=0.6406507555236605,height=28.406283312179692]:0.702790,ERR1880812[&length_range={5.031539161277834,11.903245728176437},height_95%_HPD={20.95205499999996,20.952054999999987},rate_95%_HPD={2.50849376460533E-4,2.792657600434428E-4},length_95%_HPD={6.801953893777043,9.64939353100742},rate=2.6496353617225374E-4,length=8.171211595601932,rate_median=2.648970247752943E-4,length_median=8.105531240798541,height_median=20.952054999999973,rate_range={2.3570588429703274E-4,2.995907747872008E-4},height_range={20.952054999999945,20.952055},height=20.95205500000154]:8.10708)[&length_range={0.6948692431980064,8.962587899864388},rate_95%_HPD={2.50849376460533E-4,2.792657600434428E-4},length_95%_HPD={1.529156112276766,5.127378116646419},length=3.2250458419927934,posterior=1.0,height_median=29.0591387789043,rate_range={2.3570588429703274E-4,2.995907747872008E-4},height_range={25.9835941612778,32.8553007281764},height_95%_HPD={27.755390609395885,30.60200109751909},rate=2.6496353617225374E-4,rate_median=2.648970247752943E-4,length_median=3.137828231525944,height=29.124889870146532]:3.09351)[&length_range={5.349865398258657E-4,5.716123211210046},rate_95%_HPD={2.509551388350856E-4,2.793652023320291E-4},length_95%_HPD={0.20886108151730554,3.05191745789854},length=1.5940373616318455,posterior=0.9187552176770458,height_median=32.15264530732535,rate_range={2.3570588429703274E-4,2.995907747872008E-4},height_range={29.486867768472212,36.839673904250425},height_95%_HPD={30.441733268170545,34.17339936466632},rate=2.649944476242309E-4,rate_median=2.649361406100589E-4,length_median=1.5203590487207101,height=32.23488774096807]:0.860704,(((ERR1880800[&length_range={2.635306348727923,12.814528592428438},height_95%_HPD={22.95205499999996,22.952054999999987},rate_95%_HPD={2.50849376460533E-4,2.792657600434428E-4},length_95%_HPD={4.698511407344061,9.013834048583377},rate=2.6496353617225374E-4,length=6.858808131799773,rate_median=2.648970247752943E-4,length_median=6.811541086124802,height_median=22.952054999999973,rate_range={2.3570588429703274E-4,2.995907747872008E-4},height_range={22.952054999999945,22.952055},height=22.95205500000154]:6.49839,ERR1879597[&length_range={0.7859686329859059,10.800900325363187},height_95%_HPD={22.95205499999996,22.952054999999987},rate_95%_HPD={2.50849376460533E-4,2.792657600434428E-4},length_95%_HPD={3.960682749120508,8.617229029699896},rate=2.6496353617225374E-4,length=6.321634065622845,rate_median=2.648970247752943E-4,length_median=6.380061875159722,height_median=22.952054999999973,rate_range={2.3570588429703274E-4,2.995907747872008E-4},height_range={22.952054999999945,22.952055},height=22.95205500000154]:6.49839)[&length_range={2.091863958142426E-5,3.957484365422463},rate_95%_HPD={2.5044684468978983E-4,2.789217216632435E-4},length_95%_HPD={2.091863958142426E-5,1.631957231935722},length=0.5383446477316267,posterior=0.4284800795751257,height_median=29.450446071476662,rate_range={2.3570588429703274E-4,2.9206699226891266E-4},height_range={25.58736134872789,33.54946053551378},height_95%_HPD={27.752358061875164,31.232662340626256},rate=2.6480410844099565E-4,rate_median=2.647292295957151E-4,length_median=0.3738674321731956,height=29.48861655195139]:0.767602,((ERR1879648[&length_range={2.469745201238993E-6,2.76299623429464},height_95%_HPD={19.95205499999996,19.952054999999987},rate_95%_HPD={2.50849376460533E-4,2.792657600434428E-4},length_95%_HPD={2.469745201238993E-6,0.702242490822222},rate=2.6496353617225374E-4,length=0.23359809441651508,rate_median=2.648970247752943E-4,length_median=0.16162884753434525,height_median=19.952054999999973,rate_range={2.3570588429703274E-4,2.995907747872008E-4},height_range={19.952054999999945,19.952055},height=19.952055000001536]:0.161629,ERR1879649[&length_range={2.469745201238993E-6,2.76299623429464},height_95%_HPD={19.95205499999996,19.952054999999987},rate_95%_HPD={2.50849376460533E-4,2.792657600434428E-4},length_95%_HPD={2.469745201238993E-6,0.702242490822222},rate=2.6496353617225374E-4,length=0.23359809441651508,rate_median=2.648970247752943E-4,length_median=0.16162884753434525,height_median=19.952054999999973,rate_range={2.3570588429703274E-4,2.995907747872008E-4},height_range={19.952054999999945,19.952055},height=19.952055000001536]:0.161629)[&length_range={3.560135769041967,14.433670576988526},rate_95%_HPD={2.50849376460533E-4,2.792657600434428E-4},length_95%_HPD={7.097298498912348,11.259897259303521},length=9.194479709661016,posterior=1.0,height_median=20.113683847534325,rate_range={2.3570588429703274E-4,2.995907747872008E-4},height_range={19.952057469745167,22.715051234294613},height_95%_HPD={19.952057469745167,20.654297490822202},rate=2.6496353617225374E-4,rate_median=2.648970247752943E-4,length_median=9.249233073838418,height=20.185653094416562]:9.54676,((ERR1880802[&length_range={0.34127649020843265,7.774423083520766},height_95%_HPD={21.95205499999996,21.952054999999987},rate_95%_HPD={2.50849376460533E-4,2.792657600434428E-4},length_95%_HPD={1.1346048152046748,6.068982063397463},rate=2.6496353617225374E-4,length=3.1937198186559694,rate_median=2.648970247752943E-4,length_median=2.9633607368907597,height_median=21.952054999999973,rate_range={2.3570588429703274E-4,2.995907747872008E-4},height_range={21.952054999999945,21.952055},height=21.95205500000154]:4.22640,(((ERR019881[&length_range={0.7474977650644199,7.5105981107975275},height_95%_HPD={14.952054999999959,14.952054999999987},rate_95%_HPD={2.50849376460533E-4,2.792657600434428E-4},length_95%_HPD={1.7859970887596432,3.9335854045283227},rate=2.6496353617225374E-4,length=2.773557710793651,rate_median=2.648970247752943E-4,length_median=2.7307105496875685,height_median=14.952054999999973,rate_range={2.3570588429703274E-4,2.995907747872008E-4},height_range={14.952054999999945,14.952055000000001},height=14.952055000001529]:2.78714,((ERR025369[&length_range={0.6072188894030628,5.285092142259508},height_95%_HPD={12.952054999999959,12.952054999999987},rate_95%_HPD={2.50849376460533E-4,2.792657600434428E-4},length_95%_HPD={1.6196012445756534,3.8526905475180477},rate=2.6496353617225374E-4,length=2.7066183826245958,rate_median=2.648970247752943E-4,length_median=2.6768918520280565,height_median=12.952054999999973,rate_range={2.3570588429703274E-4,2.995907747872008E-4},height_range={12.952054999999941,12.952055000000001},height=12.952055000001524]:3.11984,(((((ERR051772[&length_range={2.1560567915557272E-4,2.714509051203235},height_95%_HPD={8.952054999999959,8.952054999999987},rate_95%_HPD={2.50849376460533E-4,2.792657600434428E-4},length_95%_HPD={0.01981176497835868,1.0012151088932342},rate=2.6496353617225374E-4,length=0.47609990729065693,rate_median=2.648970247752943E-4,length_median=0.4385999317965137,height_median=8.952054999999973,rate_range={2.3570588429703274E-4,2.995907747872008E-4},height_range={8.952054999999941,8.952055000000005},height=8.952055000001506]:0.835708,(ERR051770[&length_range={2.1560567915557272E-4,2.195538122605825},height_95%_HPD={8.952054999999959,8.952054999999987},rate_95%_HPD={2.50849376460533E-4,2.792657600434428E-4},length_95%_HPD={0.020628641400227465,1.0278535263032929},rate=2.6496353617225374E-4,length=0.48372706768923085,rate_median=2.648970247752943E-4,length_median=0.44345570436702886,height_median=8.952054999999973,rate_range={2.3570588429703274E-4,2.995907747872008E-4},height_range={8.952054999999941,8.952055000000005},height=8.952055000001506]:0.650995,((((((ERR2269835[&length_range={0.0020783710109810727,2.1929485314558406},height_95%_HPD={6.952054999999959,6.952054999999987},rate_95%_HPD={2.50849376460533E-4,2.792657600434428E-4},length_95%_HPD={0.061433898036354684,1.2356008162214778},rate=2.6496353617225374E-4,length=0.6307994725051134,rate_median=2.648970247752943E-4,length_median=0.6001914096590255,height_median=6.952054999999973,rate_range={2.3570588429703274E-4,2.995907747872008E-4},height_range={6.952054999999941,6.952055000000005},height=6.95205500000149]:0.600191,ERR2269838[&length_range={3.002078371010981,5.192948531455841},height_95%_HPD={3.952054999999959,3.952054999999987},rate_95%_HPD={2.50849376460533E-4,2.792657600434428E-4},length_95%_HPD={3.0614338980363547,4.235600816221478},rate=2.6496353617225374E-4,length=3.6307994725050925,rate_median=2.648970247752943E-4,length_median=3.6001914096590255,height_median=3.952054999999973,rate_range={2.3570588429703274E-4,2.995907747872008E-4},height_range={3.9520549999999446,3.9520550000000085},height=3.9520550000014345]:3.60019)[&length_range={0.009635202899311857,2.3238004353597796},rate_95%_HPD={2.50849376460533E-4,2.792657600434428E-4},length_95%_HPD={0.11520156463054487,1.2273763335840604},length=0.6368683898257808,posterior=1.0,height_median=7.552246409658991,rate_range={2.3570588429703274E-4,2.995907747872008E-4},height_range={6.954133371010929,9.145003531455806},height_95%_HPD={7.0134888980363215,8.187655816221458},rate=2.6496353617225374E-4,rate_median=2.648970247752943E-4,length_median=0.6032518806999647,height=7.582854472505136]:0.587433,(ERR2269836[&length_range={0.0892572148939097,2.62908871589692},height_95%_HPD={5.952054999999959,5.952054999999987},rate_95%_HPD={2.50849376460533E-4,2.792657600434428E-4},length_95%_HPD={0.27447634583985536,1.5564912889768348},rate=2.6496353617225374E-4,length=0.8829135155255172,rate_median=2.648970247752943E-4,length_median=0.8497749597828426,height_median=5.952054999999973,rate_range={2.3570588429703274E-4,2.995907747872008E-4},height_range={5.9520549999999375,5.952055000000005},height=5.952055000001478]:0.849775,ERR2269837[&length_range={0.0892572148939097,2.62908871589692},height_95%_HPD={5.952054999999959,5.952054999999987},rate_95%_HPD={2.50849376460533E-4,2.792657600434428E-4},length_95%_HPD={0.27447634583985536,1.5564912889768348},rate=2.6496353617225374E-4,length=0.8829135155255172,rate_median=2.648970247752943E-4,length_median=0.8497749597828426,height_median=5.952054999999973,rate_range={2.3570588429703274E-4,2.995907747872008E-4},height_range={5.9520549999999375,5.952055000000005},height=5.952055000001478]:0.849775)[&length_range={0.029273459154731896,3.486349144506984},rate_95%_HPD={2.50849376460533E-4,2.792657600434428E-4},length_95%_HPD={0.5505382243858277,2.1567987479655857},length=1.3377020244329174,posterior=1.0,height_median=6.801829959782811,rate_range={2.3570588429703274E-4,2.995907747872008E-4},height_range={6.041312214893878,8.58114371589689},height_95%_HPD={6.226531345839835,7.508546288976806},rate=2.6496353617225374E-4,rate_median=2.648970247752943E-4,length_median=1.3303496856157464,height=6.834968515525543]:1.33785)[&length_range={5.699958460780863E-7,1.6276675951884405},rate_95%_HPD={2.5083656913988273E-4,2.792946362069213E-4},length_95%_HPD={2.3298737445998086E-6,0.6029156685260126},length=0.2137349447354376,posterior=0.34970425762446933,height_median=8.139678994928419,rate_range={2.3832954844828368E-4,2.9462846093018417E-4},height_range={7.105768927420723,9.398959741014945},height_95%_HPD={7.553006454668218,8.794652507709046},rate=2.6501219251779296E-4,rate_median=2.649421784139801E-4,length_median=0.15785010574757408,height=8.149454389383711]:0.195533,(ERR2265657[&length_range={0.012005684682304896,2.2995390058202396},height_95%_HPD={3.952054999999959,3.952054999999987},rate_95%_HPD={2.50849376460533E-4,2.792657600434428E-4},length_95%_HPD={0.08253330120220248,1.0813366952251},rate=2.6496353617225374E-4,length=0.5467806101931094,rate_median=2.648970247752943E-4,length_median=0.5083901564168674,height_median=3.952054999999973,rate_range={2.3570588429703274E-4,2.995907747872008E-4},height_range={3.9520549999999375,3.9520550000000085},height=3.9520550000014345]:0.761960,(ERR2265655[&length_range={0.0087148603671805,2.34480153405175},height_95%_HPD={3.952054999999959,3.952054999999987},rate_95%_HPD={2.50849376460533E-4,2.792657600434428E-4},length_95%_HPD={0.08164905140824175,1.0709577652510545},rate=2.6496353617225374E-4,length=0.5449651694204849,rate_median=2.648970247752943E-4,length_median=0.5087850309970623,height_median=3.952054999999973,rate_range={2.3570588429703274E-4,2.995907747872008E-4},height_range={3.952054999999941,3.9520550000000085},height=3.9520550000014345]:0.587119,(ERR2265659[&length_range={5.39734112541268E-4,2.387632645376164},height_95%_HPD={3.952054999999959,3.952054999999987},rate_95%_HPD={2.50849376460533E-4,2.792657600434428E-4},length_95%_HPD={0.013213679069267847,0.9210300663065043},rate=2.6496353617225374E-4,length=0.42837243602600533,rate_median=2.648970247752943E-4,length_median=0.38549312747962183,height_median=3.952054999999973,rate_range={2.3570588429703274E-4,2.995907747872008E-4},height_range={3.952054999999941,3.9520550000000085},height=3.9520550000014345]:0.407432,(ERR2265658[&length_range={7.887643107551412E-7,1.9488456960270764},height_95%_HPD={3.952054999999959,3.952054999999987},rate_95%_HPD={2.50849376460533E-4,2.792657600434428E-4},length_95%_HPD={7.887643107551412E-7,0.7126161070395405},rate=2.6496353617225374E-4,length=0.2677119469252531,rate_median=2.648970247752943E-4,length_median=0.21040982884994008,height_median=3.952054999999973,rate_range={2.3570588429703274E-4,2.995907747872008E-4},height_range={3.952054999999941,3.9520550000000085},height=3.9520550000014345]:0.235270,(ERR2265656[&length_range={7.887643107551412E-7,1.639196036966772},height_95%_HPD={3.952054999999959,3.952054999999987},rate_95%_HPD={2.50849376460533E-4,2.792657600434428E-4},length_95%_HPD={7.887643107551412E-7,0.7119675800268572},rate=2.6496353617225374E-4,length=0.26798575457895346,rate_median=2.648970247752943E-4,length_median=0.21144675453261108,height_median=3.952054999999973,rate_range={2.3570588429703274E-4,2.995907747872008E-4},height_range={3.952054999999941,3.9520550000000085},height=3.9520550000014345]:0.106296,ERR2265660[&length_range={9.52742252202654E-6,1.961994592361619},height_95%_HPD={3.952054999999959,3.952054999999987},rate_95%_HPD={2.50849376460533E-4,2.792657600434428E-4},length_95%_HPD={1.605745323329799E-5,0.7170144941809333},rate=2.6496353617225374E-4,length=0.2695896926477632,rate_median=2.648970247752943E-4,length_median=0.21132890477832156,height_median=3.952054999999973,rate_range={2.3570588429703274E-4,2.995907747872008E-4},height_range={3.9520549999999375,3.9520550000000085},height=3.9520550000014345]:0.106296)[&length_range={1.5686966285954895E-6,1.583446486787543},rate_95%_HPD={2.5081908286094114E-4,2.7905337507062465E-4},length_95%_HPD={1.5686966285954895E-6,0.6772522699570867},length=0.2570322446634599,posterior=0.2406614682321178,height_median=4.058351116589261,rate_range={2.382189963163452E-4,2.926243703777444E-4},height_range={3.952071459428524,5.020408980655514},height_95%_HPD={3.952071459428524,4.3960887069562595},rate=2.6496047622375803E-4,rate_median=2.648488559679767E-4,length_median=0.20374679808094154,height=4.10239789397181]:0.128974)[&length_range={5.5596862412521375E-5,1.555668442267315},rate_95%_HPD={2.5090168254422593E-4,2.791053262474305E-4},length_95%_HPD={5.5596862412521375E-5,0.7055669923707546},length=0.27654136328375084,posterior=0.21909803016039361,height_median=4.187324775621807,rate_range={2.3735560208229024E-4,2.9082830174374276E-4},height_range={3.9525025923764687,5.3066038898564045},height_95%_HPD={3.957931299347173,4.573231296023739},rate=2.649189998351951E-4,rate_median=2.6490129917160514E-4,length_median=0.2265534877875961,height=4.223091263867817]:0.172162)[&length_range={6.645823349593627E-5,1.6182800771025851},rate_95%_HPD={2.5075574105564824E-4,2.7945134836843453E-4},length_95%_HPD={6.645823349593627E-5,0.6382958096697031},length=0.24549412094675607,posterior=0.17703689230714578,height_median=4.359486635629416,rate_range={2.3893811407448736E-4,2.9217689337173304E-4},height_range={3.9864497120044398,5.623161436900602},height_95%_HPD={4.036691971278309,4.784734234003125},rate=2.649655825750293E-4,rate_median=2.649291490497245E-4,length_median=0.19600578727135876,height=4.389112572817973]:0.179687)[&length_range={3.983366764792606E-5,1.6919417997179735},rate_95%_HPD={2.5079258061111036E-4,2.7923536393903816E-4},length_95%_HPD={3.983366764792606E-5,0.5947635164184311},length=0.21100910954302654,posterior=0.18957707952183875,height_median=4.539173970792795,rate_range={2.3570588429703274E-4,2.995907747872008E-4},height_range={4.0258275828484535,5.643051910304166},height_95%_HPD={4.167326305963428,5.003479371798484},rate=2.650735188805038E-4,rate_median=2.650275407282556E-4,length_median=0.15642392818793027,height=4.5629955262393]:0.174841)[&length_range={1.7931016134942315,5.2289388649263575},rate_95%_HPD={2.50849376460533E-4,2.792657600434428E-4},length_95%_HPD={2.6254561665648524,4.262995724755657},length=3.459781769851769,posterior=1.0,height_median=4.714015334477324,rate_range={2.3570588429703274E-4,2.995907747872008E-4},height_range={4.072930335191447,6.339687645376145},height_95%_HPD={4.268654280296783,5.257464913910965},rate=2.6496353617225374E-4,rate_median=2.648970247752943E-4,length_median=3.464915937203017,height=4.742591286745524]:3.62120)[&length_range={0.08456771315719713,2.816592910171142},rate_95%_HPD={2.50849376460533E-4,2.792657600434428E-4},length_95%_HPD={0.34894841123205467,1.5824073122774003},length=0.9548810571892965,posterior=1.0,height_median=8.335212449164686,rate_range={2.3570588429703274E-4,2.995907747872008E-4},height_range={7.218326999258746,10.014082725208866},height_95%_HPD={7.722406600834745,8.973367201220885},rate=2.6496353617225374E-4,rate_median=2.648970247752943E-4,length_median=0.9352880842222362,height=8.339508386046187]:0.870216,ERR051769[&length_range={0.0015312711497017517,1.7934274651650153},height_95%_HPD={8.952054999999959,8.952054999999987},rate_95%_HPD={2.50849376460533E-4,2.792657600434428E-4},length_95%_HPD={0.017090294528976813,0.6773079252873462},rate=2.6496353617225374E-4,length=0.308585102251108,rate_median=2.648970247752943E-4,length_median=0.2755324066690381,height_median=8.952054999999973,rate_range={2.3570588429703274E-4,2.995907747872008E-4},height_range={8.952054999999945,8.952055000000009},height=8.952055000001506]:0.253374)[&length_range={3.562494982389808E-5,0.8757504007633976},rate_95%_HPD={2.509582372591423E-4,2.796231348254543E-4},length_95%_HPD={3.562494982389808E-5,0.3566772445173818},length=0.12207727149977675,posterior=0.11987779534272368,height_median=9.205428855646069,rate_range={2.3893811407448736E-4,2.995907747872008E-4},height_range={8.955804314828463,10.181464188681922},height_95%_HPD={8.965007648730104,9.572181189437643},rate=2.651163672594406E-4,rate_median=2.650591267542301E-4,length_median=0.08682971737313494,height=9.237355426331336]:0.0918723,(ERR051786[&length_range={1.9929109491556574E-6,1.7644492720551188},height_95%_HPD={8.952054999999959,8.952054999999987},rate_95%_HPD={2.50849376460533E-4,2.792657600434428E-4},length_95%_HPD={1.3367718652901317E-5,0.5311800161124118},rate=2.6496353617225374E-4,length=0.21152072153987814,rate_median=2.648970247752943E-4,length_median=0.17431910826895347,height_median=8.952054999999973,rate_range={2.3570588429703274E-4,2.995907747872008E-4},height_range={8.952054999999941,8.952055000000009},height=8.952055000001506]:0.0970919,ERR051768[&length_range={6.832549708235547E-6,1.5088356139737424},height_95%_HPD={8.952054999999959,8.952054999999987},rate_95%_HPD={2.50849376460533E-4,2.792657600434428E-4},length_95%_HPD={9.653678844756541E-6,0.5354393338550985},rate=2.6496353617225374E-4,length=0.21137543621909727,rate_median=2.648970247752943E-4,length_median=0.17421286508790246,height_median=8.952054999999973,rate_range={2.3570588429703274E-4,2.995907747872008E-4},height_range={8.952054999999941,8.952055000000005},height=8.952055000001506]:0.0970919)[&length_range={2.380133326518319E-5,1.280354538532169},rate_95%_HPD={2.508688653641674E-4,2.7941459846243544E-4},length_95%_HPD={2.380133326518319E-5,0.5515735357561784},length=0.2140347905754178,posterior=0.35551253130606225,height_median=9.049146889366469,rate_range={2.382189963163452E-4,2.9349850277514346E-4},height_range={8.952080976133253,9.97429831273205},height_95%_HPD={8.952080976133253,9.301888235530466},rate=2.648665959775908E-4,rate_median=2.647965225273973E-4,length_median=0.1746715641988139,height=9.080028883067053]:0.248154)[&length_range={8.998277822414025E-6,1.146656267830723},rate_95%_HPD={2.5056551423709806E-4,2.7924862341074675E-4},length_95%_HPD={8.998277822414025E-6,0.40141756628976033},length=0.1415814525002103,posterior=0.21362724027069752,height_median=9.297301134829397,rate_range={2.394614838222203E-4,2.995907747872008E-4},height_range={8.971358776835046,10.472425935058318},height_95%_HPD={9.02933339704488,9.655070599962151},rate=2.650299912383749E-4,rate_median=2.6499052328170155E-4,length_median=0.10268868599851722,height=9.322425196618589]:0.151896,(ERR051767[&length_range={5.0508086602008007E-8,0.8826822625311852},height_95%_HPD={8.952054999999959,8.952054999999987},rate_95%_HPD={2.50849376460533E-4,2.792657600434428E-4},length_95%_HPD={5.0508086602008007E-8,0.2707632345891806},rate=2.6496353617225374E-4,length=0.09192115959561656,rate_median=2.648970247752943E-4,length_median=0.06509938575051777,height_median=8.952054999999973,rate_range={2.3570588429703274E-4,2.995907747872008E-4},height_range={8.952054999999941,8.952055000000005},height=8.952055000001506]:0.0650937,ERR051765[&length_range={5.0508086602008007E-8,0.8826822625311852},height_95%_HPD={8.952054999999959,8.952054999999987},rate_95%_HPD={2.50849376460533E-4,2.792657600434428E-4},length_95%_HPD={5.0508086602008007E-8,0.2708626951651283},rate=2.6496353617225374E-4,length=0.09192777014131684,rate_median=2.648970247752943E-4,length_median=0.06509917344325444,height_median=8.952054999999973,rate_range={2.3570588429703274E-4,2.995907747872008E-4},height_range={8.952054999999941,8.952055000000005},height=8.952055000001506]:0.0650937)[&length_range={7.614453996005466E-4,1.6623749238922532},rate_95%_HPD={2.50849376460533E-4,2.792657600434428E-4},length_95%_HPD={0.008072476186518074,0.6108197858974975},length=0.27370042906811604,posterior=0.9997690900371232,height_median=9.017148657825528,rate_range={2.3570588429703274E-4,2.995907747872008E-4},height_range={8.952055050508054,9.834737262531164},height_95%_HPD={8.952055050508054,9.222774516351603},rate=2.649631947938735E-4,rate_median=2.6489672888934225E-4,length_median=0.2394166735353469,height=9.043943034578017]:0.432048)[&length_range={1.7225925424746436E-4,2.0945273573167373},rate_95%_HPD={2.50849376460533E-4,2.792731659453592E-4},length_95%_HPD={0.005650753807163511,0.7233235788464221},length=0.3070631706524267,posterior=0.9926819304072897,height_median=9.449197111567248,rate_range={2.3570588429703274E-4,2.995907747872008E-4},height_range={9.003699876855755,11.095966764465324},height_95%_HPD={9.121573696795977,9.89099861179033},rate=2.649647791088354E-4,rate_median=2.648970247752943E-4,length_median=0.2615993880880385,height=9.47618266028989]:0.153853)[&length_range={3.9691097857286195E-5,1.524764593228241},rate_95%_HPD={2.5073099372772793E-4,2.792748035145576E-4},length_95%_HPD={3.9691097857286195E-5,0.45902759702496887},length=0.15219624692484562,posterior=0.10074779303362404,height_median=9.603050259265885,rate_range={2.3939425318291127E-4,2.9217689337173304E-4},height_range={9.087050332617071,10.76064390183813},height_95%_HPD={9.233505733914036,10.083099558738116},rate=2.650027395404902E-4,rate_median=2.649551520348713E-4,length_median=0.10518684624905461,height=9.624280992242882]:0.184713)[&length_range={0.38814559937327786,5.7341151621632385},rate_95%_HPD={2.50849376460533E-4,2.792657600434428E-4},length_95%_HPD={1.146346474366979,3.791623347956433},length=2.4385544759916598,posterior=1.0,height_median=9.787763217189603,rate_range={2.3570588429703274E-4,2.995907747872008E-4},height_range={9.098492686223896,11.834632970113802},height_95%_HPD={9.311100013602527,10.399537161629539},rate=2.6496353617225374E-4,rate_median=2.648970247752943E-4,length_median=2.3953466980590896,height=9.82154909181104]:2.43346,SRR491153[&length_range={2.097892098070986,7.65804017988895},height_95%_HPD={7.952054999999959,7.952054999999987},rate_95%_HPD={2.50849376460533E-4,2.792657600434428E-4},length_95%_HPD={2.9743335911580715,5.709631288913158},rate=2.6496353617225374E-4,length=4.308048567802835,rate_median=2.648970247752943E-4,length_median=4.269168875173337,height_median=7.952054999999973,rate_range={2.3570588429703274E-4,2.995907747872008E-4},height_range={7.952054999999945,7.952055000000001},height=7.9520550000015]:4.26917)[&length_range={0.5813137535260697,6.503619476410009},rate_95%_HPD={2.50849376460533E-4,2.792657600434428E-4},length_95%_HPD={1.5877381685982748,4.609086129134667},length=3.1011666154827413,posterior=1.0,height_median=12.221223875173308,rate_range={2.3570588429703274E-4,2.995907747872008E-4},height_range={10.049947098070962,15.610095179888916},height_95%_HPD={10.926388591158059,13.661686288913124},rate=2.6496353617225374E-4,rate_median=2.648970247752943E-4,length_median=3.0961884639305133,height=12.260103567802501]:2.88956,((ERR576974[&length_range={0.018912870564381734,3.440010153143872},height_95%_HPD={8.952054999999959,8.952054999999987},rate_95%_HPD={2.50849376460533E-4,2.792657600434428E-4},length_95%_HPD={0.15031426614363497,1.652486241442439},rate=2.6496353617225374E-4,length=0.8522624519758546,rate_median=2.648970247752943E-4,length_median=0.7921824569189653,height_median=8.952054999999973,rate_range={2.3570588429703274E-4,2.995907747872008E-4},height_range={8.952054999999941,8.952055000000001},height=8.952055000001506]:0.792182,SRR227324[&length_range={0.018912870564381734,3.440010153143872},height_95%_HPD={8.952054999999959,8.952054999999987},rate_95%_HPD={2.50849376460533E-4,2.792657600434428E-4},length_95%_HPD={0.15031426614363497,1.652486241442439},rate=2.6496353617225374E-4,length=0.8522624519758546,rate_median=2.648970247752943E-4,length_median=0.7921824569189653,height_median=8.952054999999973,rate_range={2.3570588429703274E-4,2.995907747872008E-4},height_range={8.952054999999941,8.952055000000001},height=8.952055000001506]:0.792182)[&length_range={0.895787829878131,6.097090492123305},rate_95%_HPD={2.50849376460533E-4,2.792657600434428E-4},length_95%_HPD={2.321323866228484,4.716495295352017},length=3.5004404126441613,posterior=1.0,height_median=9.744237456918942,rate_range={2.3570588429703274E-4,2.995907747872008E-4},height_range={8.970967870564365,12.392065153143843},height_95%_HPD={9.102369266143619,10.604541241442426},rate=2.6496353617225374E-4,rate_median=2.648970247752943E-4,length_median=3.4912124252056156,height=9.804317451975884]:3.51905,(ERR579075[&length_range={1.0000049484140927,3.11238401727665},height_95%_HPD={10.952054999999959,10.952054999999987},rate_95%_HPD={2.50849376460533E-4,2.792657600434428E-4},length_95%_HPD={1.0000049484140927,1.8303957171364225},rate=2.6496353617225374E-4,length=1.30665164191245,rate_median=2.648970247752943E-4,length_median=1.238098931481245,height_median=10.952054999999973,rate_range={2.3570588429703274E-4,2.995907747872008E-4},height_range={10.952054999999941,10.952055000000001},height=10.952055000001517]:1.23810,ERR019885[&length_range={4.948414092709186E-6,2.11238401727665},height_95%_HPD={11.952054999999959,11.952054999999987},rate_95%_HPD={2.50849376460533E-4,2.792657600434428E-4},length_95%_HPD={4.948414092709186E-6,0.8303957171364225},rate=2.6496353617225374E-4,length=0.30665164191242755,rate_median=2.648970247752943E-4,length_median=0.23809893148124495,height_median=11.952054999999973,rate_range={2.3570588429703274E-4,2.995907747872008E-4},height_range={11.952054999999941,11.952055000000001},height=11.952055000001522]:0.238099)[&length_range={0.03876729620417052,3.6574168662706388},rate_95%_HPD={2.50849376460533E-4,2.792657600434428E-4},length_95%_HPD={0.2680296178499262,1.9438050401269145},length=1.0460512227075884,posterior=1.0,height_median=12.190153931481216,rate_range={2.3570588429703274E-4,2.995907747872008E-4},height_range={11.952059948414067,14.064439017276616},height_95%_HPD={11.952059948414067,12.782450717136392},rate=2.6496353617225374E-4,rate_median=2.648970247752943E-4,length_median=0.99645032120727,height=12.258706641912484]:1.07313)[&length_range={0.2524080928046697,4.809490844162886},rate_95%_HPD={2.50849376460533E-4,2.792657600434428E-4},length_95%_HPD={1.0139771192442577,3.4330513447779563},length=2.211247708944115,posterior=1.0,height_median=13.26328727948031,rate_range={2.3570588429703274E-4,2.995907747872008E-4},height_range={12.016749482596598,15.675564585777888},height_95%_HPD={12.415464084986233,14.271513311280628},rate=2.6496353617225374E-4,rate_median=2.648970247752943E-4,length_median=2.183726692154316,height=13.304757864619996]:1.84749)[&length_range={5.004439585221121E-5,2.6948118301060244},rate_95%_HPD={2.510879489529842E-4,2.7945447002606364E-4},length_95%_HPD={5.004439585221121E-5,1.2153905201148074},length=0.44552522284623836,posterior=0.2608216842217446,height_median=15.110779475616612,rate_range={2.3893811407448736E-4,2.9462846093018417E-4},height_range={13.167832328458289,17.247317017462404},height_95%_HPD={14.113384145852983,16.15039784366514},rate=2.651231473966158E-4,rate_median=2.650421501980774E-4,length_median=0.34627861120820214,height=15.115532993403207]:0.406665,(ERR025375[&length_range={0.6536643755742588,4.221652434875047},height_95%_HPD={11.952054999999959,11.952054999999987},rate_95%_HPD={2.50849376460533E-4,2.792657600434428E-4},length_95%_HPD={1.3511372970513857,2.9727709520034242},rate=2.6496353617225374E-4,length=2.160033614929675,rate_median=2.648970247752943E-4,length_median=2.1377050504698385,height_median=11.952054999999973,rate_range={2.3570588429703274E-4,2.995907747872008E-4},height_range={11.952054999999941,11.952055000000005},height=11.952055000001522]:2.34667,(((ERR025366[&length_range={0.10334302870171541,2.9840417512179744},height_95%_HPD={11.952054999999959,11.952054999999987},rate_95%_HPD={2.50849376460533E-4,2.792657600434428E-4},length_95%_HPD={0.4312177213190065,1.6797394466150237},rate=2.6496353617225374E-4,length=1.0352301182444181,rate_median=2.648970247752943E-4,length_median=1.0078027200331316,height_median=11.952054999999973,rate_range={2.3570588429703274E-4,2.995907747872008E-4},height_range={11.952054999999937,11.952055000000005},height=11.952055000001522]:1.16476,((ERR1880822[&length_range={0.006666787837582788,2.037239630336302},height_95%_HPD={11.952054999999959,11.952054999999987},rate_95%_HPD={2.50849376460533E-4,2.792657600434428E-4},length_95%_HPD={0.06792619749922935,0.9398898922381118},rate=2.6496353617225374E-4,length=0.47050041595622116,rate_median=2.648970247752943E-4,length_median=0.43577669625628346,height_median=11.952054999999973,rate_range={2.3570588429703274E-4,2.995907747872008E-4},height_range={11.952054999999941,11.952055000000005},height=11.952055000001522]:0.435687,ERR025371[&length_range={0.006666787837582788,2.037239630336302},height_95%_HPD={11.952054999999959,11.952054999999987},rate_95%_HPD={2.50849376460533E-4,2.792657600434428E-4},length_95%_HPD={0.06792619749922935,0.9398898922381118},rate=2.6496353617225374E-4,length=0.47049234572710147,rate_median=2.648970247752943E-4,length_median=0.43578195229282457,height_median=11.952054999999973,rate_range={2.3570588429703274E-4,2.995907747872008E-4},height_range={11.952054999999941,11.952055000000005},height=11.952055000001522]:0.435687)[&length_range={0.0026111409502824756,2.092202519961809},rate_95%_HPD={2.50849376460533E-4,2.792657600434428E-4},length_95%_HPD={0.044143649837165455,1.1332728325799746},length=0.5543726349507658,posterior=0.9995559423790831,height_median=12.387742067143789,rate_range={2.3570588429703274E-4,2.995907747872008E-4},height_range={11.958721787837565,13.989294630336268},height_95%_HPD={12.020926124017713,12.891944892238087},rate=2.6496413054772776E-4,rate_median=2.6489756121958366E-4,length_median=0.5144428930862892,height=12.422346239850665]:0.508148,(ERR1878570[&length_range={0.20893454122397337,2.9172075647529},height_95%_HPD={10.952054999999959,10.952054999999987},rate_95%_HPD={2.50849376460533E-4,2.792657600434428E-4},length_95%_HPD={0.6663435164631135,2.023906165339959},rate=2.6496353617225374E-4,length=1.3459824112037957,rate_median=2.648970247752943E-4,length_median=1.3325083332341876,height_median=10.952054999999973,rate_range={2.3570588429703274E-4,2.995907747872008E-4},height_range={10.952054999999937,10.952055000000005},height=10.952055000001517]:1.33251,((ERR351208[&length_range={0.03662819844866405,2.446360518258066},height_95%_HPD={9.952054999999959,9.952054999999987},rate_95%_HPD={2.50849376460533E-4,2.792657600434428E-4},length_95%_HPD={0.141120968058134,1.2958867658778441},rate=2.6496353617225374E-4,length=0.6863886333682166,rate_median=2.648970247752943E-4,length_median=0.6467136857535216,height_median=9.952054999999973,rate_range={2.3570588429703274E-4,2.995907747872008E-4},height_range={9.952054999999937,9.952055000000005},height=9.952055000001513]:0.646649,(ERR351210[&length_range={9.522456050348183E-7,1.4556145482028207},height_95%_HPD={9.952054999999959,9.952054999999987},rate_95%_HPD={2.50849376460533E-4,2.792657600434428E-4},length_95%_HPD={9.522456050348183E-7,0.42388555086529145},rate=2.6496353617225374E-4,length=0.14453090084816358,rate_median=2.648970247752943E-4,length_median=0.10261171909343503,height_median=9.952054999999973,rate_range={2.3570588429703274E-4,2.995907747872008E-4},height_range={9.952054999999937,9.952055000000005},height=9.952055000001513]:0.102599,ERR351188[&length_range={9.522456050348183E-7,1.4556145482028207},height_95%_HPD={9.952054999999959,9.952054999999987},rate_95%_HPD={2.50849376460533E-4,2.792657600434428E-4},length_95%_HPD={9.522456050348183E-7,0.4238663951994539},rate=2.6496353617225374E-4,length=0.14452707851011884,rate_median=2.648970247752943E-4,length_median=0.10261171909343503,height_median=9.952054999999973,rate_range={2.3570588429703274E-4,2.995907747872008E-4},height_range={9.952054999999937,9.952055000000005},height=9.952055000001513]:0.102599)[&length_range={0.0029907399815609637,2.379476006202129},rate_95%_HPD={2.50849376460533E-4,2.792657600434428E-4},length_95%_HPD={0.04179383782551227,1.123183330758323},length=0.5419104765462489,posterior=0.9999111884758166,height_median=10.054654369340135,rate_range={2.3570588429703274E-4,2.995907747872008E-4},height_range={9.952055952245594,11.407669548202783},height_95%_HPD={9.952055952245594,10.375888012604257},rate=2.649637341643617E-4,rate_median=2.648970573401868E-4,length_median=0.4971044913159455,height=10.096556493697046]:0.544050)[&length_range={0.005998139876721709,2.699773786224826},rate_95%_HPD={2.5085553357540285E-4,2.792748035145576E-4},length_95%_HPD={0.17452877508149278,1.7089004361870739},length=0.9247836114447177,posterior=0.9997335654274498,height_median=10.598703950713848,rate_range={2.3570588429703274E-4,2.995907747872008E-4},height_range={9.988683198448648,12.398415518258048},height_95%_HPD={10.093058643589867,11.24695366333789},rate=2.649634770346866E-4,rate_median=2.6489698220647786E-4,length_median=0.9012783031258991,height=10.638295155300169]:0.951178,ERR1880826[&length_range={0.4028246719309525,3.2637507327338184},height_95%_HPD={9.952054999999959,9.952054999999987},rate_95%_HPD={2.50849376460533E-4,2.792657600434428E-4},length_95%_HPD={0.9308711694144254,2.3096700854248073},rate=2.6496353617225374E-4,length=1.6109249671270307,rate_median=2.648970247752943E-4,length_median=1.5978012503400763,height_median=9.952054999999973,rate_range={2.3570588429703274E-4,2.995907747872008E-4},height_range={9.952054999999937,9.952055000000005},height=9.952055000001513]:1.59783)[&length_range={0.01252389218532457,2.5321388888953287},rate_95%_HPD={2.50849376460533E-4,2.792657600434428E-4},length_95%_HPD={0.12926892543829815,1.3976406921579088},length=0.735009879710741,posterior=1.0,height_median=11.549882259291898,rate_range={2.3570588429703274E-4,2.995907747872008E-4},height_range={10.354879671930917,13.215805732733802},height_95%_HPD={10.882962177247919,12.261725085424764},rate=2.6496353617225374E-4,rate_median=2.648970247752943E-4,length_median=0.6976758786168382,height=11.563027531493008]:0.734681)[&length_range={0.013125869730568951,2.8357088150361953},rate_95%_HPD={2.50849376460533E-4,2.792657600434428E-4},length_95%_HPD={0.13163472458515457,1.3563352069801482},length=0.7113178666388018,posterior=1.0,height_median=12.28456333323416,rate_range={2.3570588429703274E-4,2.995907747872008E-4},height_range={11.16098954122393,13.869262564752884},height_95%_HPD={11.618398516463095,12.975961165339932},rate=2.6496353617225374E-4,rate_median=2.648970247752943E-4,length_median=0.6724381542566142,height=12.298037411203602]:0.611326)[&length_range={1.1818963310261665E-5,1.517853494168481},rate_95%_HPD={2.508055940672189E-4,2.791015928922322E-4},length_95%_HPD={1.1818963310261665E-5,0.6162926938535307},length=0.21827719607538598,posterior=0.32302527575978257,height_median=12.895889576148843,rate_range={2.3570588429703274E-4,2.9349850277514346E-4},height_range={12.09030556782293,14.415410099227401},height_95%_HPD={12.344495840281681,13.503141727326465},rate=2.6493331264013185E-4,rate_median=2.6480947396932816E-4,length_median=0.1626049969709058,height=12.91738153873413]:0.220930)[&length_range={0.02536435962819894,2.872544240439005},rate_95%_HPD={2.50849376460533E-4,2.792657600434428E-4},length_95%_HPD={0.262764171542031,1.6742050416687082},length=0.9359571780971453,posterior=1.0,height_median=13.11681932853525,rate_range={2.3570588429703274E-4,2.995907747872008E-4},height_range={12.164908876923668,14.940832435976628},height_95%_HPD={12.526042259686058,13.772363579073758},rate=2.6496353617225374E-4,rate_median=2.648970247752943E-4,length_median=0.9026167392684794,height=13.139787649014519]:0.776955,(((((SRR308724[&length_range={1.4593619468428187E-7,1.5560827568292108},height_95%_HPD={8.952054999999959,8.952054999999987},rate_95%_HPD={2.50849376460533E-4,2.792657600434428E-4},length_95%_HPD={1.4593619468428187E-7,0.4847623486660151},rate=2.6496353617225374E-4,length=0.16477627550077387,rate_median=2.648970247752943E-4,length_median=0.11640328470525141,height_median=8.952054999999973,rate_range={2.3570588429703274E-4,2.995907747872008E-4},height_range={8.952054999999937,8.952055000000009},height=8.952055000001506]:0.0714436,SRR308720[&length_range={2.326650642814343E-6,1.5494927703104064},height_95%_HPD={8.952054999999959,8.952054999999987},rate_95%_HPD={2.50849376460533E-4,2.792657600434428E-4},length_95%_HPD={2.326650642814343E-6,0.48704849710560794},rate=2.6496353617225374E-4,length=0.1646088063570844,rate_median=2.648970247752943E-4,length_median=0.11608758101369432,height_median=8.952054999999973,rate_range={2.3570588429703274E-4,2.995907747872008E-4},height_range={8.952054999999937,8.952055000000009},height=8.952055000001506]:0.0714436)[&length_range={6.73497258159017E-5,1.4955832956884247},rate_95%_HPD={2.517942179063526E-4,2.8027989818045604E-4},length_95%_HPD={6.73497258159017E-5,0.47341201768598395},length=0.16223107605529635,posterior=0.05152844633119594,height_median=9.023498615798918,rate_range={2.382189963163452E-4,2.8905222489706314E-4},height_range={8.952086481071262,9.873336812034132},height_95%_HPD={8.952086481071262,9.25257245585648},rate=2.650939937151725E-4,rate_median=2.648444965576372E-4,length_median=0.11419660740115667,height=9.054642860924343]:0.147662,SRR308708[&length_range={1.2361132847971135E-5,2.025754128587101},height_95%_HPD={8.952054999999959,8.952054999999987},rate_95%_HPD={2.50849376460533E-4,2.792657600434428E-4},length_95%_HPD={1.2361132847971135E-5,0.7187785210653814},rate=2.6496353617225374E-4,length=0.30079392637547403,rate_median=2.648970247752943E-4,length_median=0.25345943263157444,height_median=8.952054999999973,rate_range={2.3570588429703274E-4,2.995907747872008E-4},height_range={8.952054999999941,8.952055000000005},height=8.952055000001506]:0.219105)[&length_range={1.391886522128516E-5,0.8329441508478599},rate_95%_HPD={2.541231574774183E-4,2.8072216357010897E-4},length_95%_HPD={0.0026245410792373747,0.47004069185077313},length=0.15057169902680034,posterior=0.0034636494431517432,height_median=9.171160207085208,rate_range={2.4680072101964306E-4,2.877972804455822E-4},height_range={8.960124701761416,9.714223514896148},height_95%_HPD={8.9640496632463,9.439573939538363},rate=2.657640407943597E-4,rate_median=2.6542549914944727E-4,length_median=0.11013759978702709,height=9.189391613267976]:0.564922,(((((SRR308705[&length_range={9.133279288420226E-7,1.6844069684391645},height_95%_HPD={8.952054999999959,8.952054999999987},rate_95%_HPD={2.50849376460533E-4,2.792657600434428E-4},length_95%_HPD={1.8562667634114405E-6,0.48286478335104377},rate=2.6496353617225374E-4,length=0.16328735379290224,rate_median=2.648970247752943E-4,length_median=0.11491468826100792,height_median=8.952054999999973,rate_range={2.3570588429703274E-4,2.995907747872008E-4},height_range={8.952054999999937,8.952055000000009},height=8.952055000001506]:0.0715355,SRR308713[&length_range={9.133279288420226E-7,1.6887103369562801},height_95%_HPD={8.952054999999959,8.952054999999987},rate_95%_HPD={2.50849376460533E-4,2.792657600434428E-4},length_95%_HPD={9.133279288420226E-7,0.4891969157837117},rate=2.6496353617225374E-4,length=0.1651034566486329,rate_median=2.648970247752943E-4,length_median=0.11564030370468181,height_median=8.952054999999973,rate_range={2.3570588429703274E-4,2.995907747872008E-4},height_range={8.952054999999937,8.952055000000009},height=8.952055000001506]:0.0715355)[&length_range={8.758563833666244E-5,1.0609499591564546},rate_95%_HPD={2.5030865481098715E-4,2.782465965009174E-4},length_95%_HPD={8.758563833666244E-5,0.46975477728831017},length=0.15834193498750954,posterior=0.05216788930531626,height_median=9.023590508931427,rate_range={2.4080085575867207E-4,2.872944145547031E-4},height_range={8.952055913327907,9.82367979186336},height_95%_HPD={8.952055913327907,9.256683267156546},rate=2.649817811206491E-4,rate_median=2.649496795912429E-4,length_median=0.11371408875777611,height=9.05507011562582]:0.150483,SRR308725[&length_range={5.775515336203796E-4,1.9225095017112395},height_95%_HPD={8.952054999999959,8.952054999999987},rate_95%_HPD={2.50849376460533E-4,2.792657600434428E-4},length_95%_HPD={0.008716901206264893,0.742123270795986},rate=2.6496353617225374E-4,length=0.31340036489146994,rate_median=2.648970247752943E-4,length_median=0.265397182457086,height_median=8.952054999999973,rate_range={2.3570588429703274E-4,2.995907747872008E-4},height_range={8.952054999999937,8.952055000000009},height=8.952055000001506]:0.222019)[&length_range={5.2403481756613246E-5,0.7099931019789931},rate_95%_HPD={2.4983449448284355E-4,2.7939860465099375E-4},length_95%_HPD={5.2403481756613246E-5,0.4863178488673814},length=0.16412898410843313,posterior=0.0044228139043322266,height_median=9.174073571909766,rate_range={2.447071050892722E-4,2.8364121995255265E-4},height_range={8.97423669758383,9.653104039559953},height_95%_HPD={9.000040581823189,9.457592895850716},rate=2.645654810231502E-4,rate_median=2.6400213616776364E-4,length_median=0.11836529003041463,height=9.198230571238591]:0.234141,(SRR308723[&length_range={1.3100292477474795E-6,1.7417988386920467},height_95%_HPD={8.952054999999959,8.952054999999987},rate_95%_HPD={2.50849376460533E-4,2.792657600434428E-4},length_95%_HPD={1.3100292477474795E-6,0.4950859569629742},rate=2.6496353617225374E-4,length=0.16491359101613226,rate_median=2.648970247752943E-4,length_median=0.11586281311715574,height_median=8.952054999999973,rate_range={2.3570588429703274E-4,2.995907747872008E-4},height_range={8.952054999999937,8.952055000000009},height=8.952055000001506]:0.152401,(SRR308717[&length_range={6.3541881374362674E-6,2.0705590845133734},height_95%_HPD={8.952054999999959,8.952054999999987},rate_95%_HPD={2.50849376460533E-4,2.792657600434428E-4},length_95%_HPD={6.3541881374362674E-6,0.490272904071519},rate=2.6496353617225374E-4,length=0.16441123812921699,rate_median=2.648970247752943E-4,length_median=0.11550185979160332,height_median=8.952054999999973,rate_range={2.3570588429703274E-4,2.995907747872008E-4},height_range={8.952054999999941,8.952055000000009},height=8.952055000001506]:0.0727787,SRR308665[&length_range={1.3100292477474795E-6,1.5711666106768494},height_95%_HPD={8.952054999999959,8.952054999999987},rate_95%_HPD={2.50849376460533E-4,2.792657600434428E-4},length_95%_HPD={1.3100292477474795E-6,0.4897887006974653},rate=2.6496353617225374E-4,length=0.1651640311112214,rate_median=2.648970247752943E-4,length_median=0.11654536825682626,height_median=8.952054999999973,rate_range={2.3570588429703274E-4,2.995907747872008E-4},height_range={8.952054999999941,8.952055000000009},height=8.952055000001506]:0.0727787)[&length_range={2.7725669106359874E-5,1.2075290355700758},rate_95%_HPD={2.5060345614694727E-4,2.790660238647769E-4},length_95%_HPD={2.7725669106359874E-5,0.4747667905108326},length=0.1602395479108341,posterior=0.04939696975079486,height_median=9.024833670341685,rate_range={2.4187267383166775E-4,2.8933023367633053E-4},height_range={8.952098028339325,9.579817424611168},height_95%_HPD={8.952098028339325,9.26852781292759},rate=2.649511811030499E-4,rate_median=2.648299302509773E-4,length_median=0.11464983735985079,height=9.055391666147043]:0.0796223)[&length_range={1.4812600406699516E-5,0.8920132278773796},rate_95%_HPD={2.5155993948401895E-4,2.791860625849785E-4},length_95%_HPD={1.4812600406699516E-5,0.43241866947445473},length=0.16033314365584986,posterior=0.0067496758379367305,height_median=9.104455922117996,rate_range={2.4605656324427883E-4,2.8933023367633053E-4},height_range={8.959452749678917,9.727433865469088},height_95%_HPD={8.964058917330497,9.373253969485386},rate=2.6549156780602835E-4,rate_median=2.650488979784784E-4,length_median=0.12149409128841882,height=9.132838304472088]:0.303759)[&length_range={0.11525744281113859,0.24374815724380738},rate_95%_HPD={2.546288138682478E-4,2.6626468566519535E-4},length_95%_HPD={0.11525744281113859,0.24374815724380738},length=0.19879221164054917,posterior=7.104921934670243E-5,height_median=9.408215014411324,rate_range={2.546288138682478E-4,2.6626468566519535E-4},height_range={9.182832573077611,9.480723023817632},height_95%_HPD={9.182832573077611,9.480723023817632},rate=2.6110645401850805E-4,rate_median=2.617661582702945E-4,length_median=0.21808162325362535,height=9.369996406429472]:0.156360,(SRR308706[&length_range={7.217608928300479E-7,1.5338462228685206},height_95%_HPD={8.952054999999959,8.952054999999987},rate_95%_HPD={2.50849376460533E-4,2.792657600434428E-4},length_95%_HPD={3.6708429238530016E-6,0.47899617308239684},rate=2.6496353617225374E-4,length=0.16032489955896356,rate_median=2.648970247752943E-4,length_median=0.11172648298596854,height_median=8.952054999999973,rate_range={2.3570588429703274E-4,2.995907747872008E-4},height_range={8.952054999999941,8.952055000000009},height=8.952055000001506]:0.0688291,SRR308709[&length_range={4.777654819321242E-6,1.4796812386748108},height_95%_HPD={8.952054999999959,8.952054999999987},rate_95%_HPD={2.50849376460533E-4,2.792657600434428E-4},length_95%_HPD={4.777654819321242E-6,0.4855540316923843},rate=2.6496353617225374E-4,length=0.16444853089393802,rate_median=2.648970247752943E-4,length_median=0.11655030375239939,height_median=8.952054999999973,rate_range={2.3570588429703274E-4,2.995907747872008E-4},height_range={8.952054999999937,8.952055000000009},height=8.952055000001506]:0.0688291)[&length_range={3.113539402122001E-5,1.084098380326063},rate_95%_HPD={2.50775993221542E-4,2.7886004474215055E-4},length_95%_HPD={3.113539402122001E-5,0.47598269842744223},length=0.16114003973938348,posterior=0.04655500097692677,height_median=9.020884112568517,rate_range={2.394614838222203E-4,2.8885848158593006E-4},height_range={8.952066847091281,9.68566170966642},height_95%_HPD={8.952066847091281,9.245884526451},rate=2.6478618987388927E-4,rate_median=2.6480585771738134E-4,length_median=0.11777058879762237,height=9.051324085107092]:0.543691)[&length_range={0.07582604838111884,0.15986008207335978},rate_95%_HPD={2.6626468566519535E-4,2.708540804137679E-4},length_95%_HPD={0.07582604838111884,0.15986008207335978},length=0.11784306522723931,posterior=3.552460967335121E-5,height_median=9.564575355180875,rate_range={2.6626468566519535E-4,2.708540804137679E-4},height_range={9.51675943351205,9.6123912768497},height_95%_HPD={9.51675943351205,9.6123912768497},rate=2.685593830394816E-4,rate_median=2.685593830394816E-4,length_median=0.11784306522723931,height=9.564575355180875]:-0.0687835,(((SRR308691[&length_range={8.480686448191221E-4,1.2934440023992924},height_95%_HPD={8.952054999999959,8.952054999999987},rate_95%_HPD={2.50849376460533E-4,2.792657600434428E-4},length_95%_HPD={0.0032363021668260217,0.45663710301574056},rate=2.6496353617225374E-4,length=0.19117909612648054,rate_median=2.648970247752943E-4,length_median=0.1600311803834007,height_median=8.952054999999973,rate_range={2.3570588429703274E-4,2.995907747872008E-4},height_range={8.952054999999937,8.952055000000009},height=8.952055000001506]:0.159957,SRR308692[&length_range={8.480686448191221E-4,1.2934440023992924},height_95%_HPD={8.952054999999959,8.952054999999987},rate_95%_HPD={2.50849376460533E-4,2.792657600434428E-4},length_95%_HPD={0.0033906492746904604,0.45723769894752486},rate=2.6496353617225374E-4,length=0.1913236579096154,rate_median=2.648970247752943E-4,length_median=0.16009724250886137,height_median=8.952054999999973,rate_range={2.3570588429703274E-4,2.995907747872008E-4},height_range={8.952054999999937,8.952055000000009},height=8.952055000001506]:0.159957)[&length_range={7.703982459741354E-4,1.7589688075132894},rate_95%_HPD={2.5085553357540285E-4,2.792748035145576E-4},length_95%_HPD={0.008132069288521393,0.6898951256294197},length=0.2937594544443974,posterior=0.9988099255759427,height_median=9.11201167616714,rate_range={2.3570588429703274E-4,2.995907747872008E-4},height_range={8.952903068644783,10.24549900239927},height_95%_HPD={8.954917636031578,9.407818366954324},rate=2.6496415462081395E-4,rate_median=2.6489749358411357E-4,length_median=0.24879091863268066,height=9.143093105587305]:0.144607,SRR308704[&length_range={3.5245986129694984E-6,1.7653805690035878},height_95%_HPD={8.952054999999959,8.952054999999987},rate_95%_HPD={2.50849376460533E-4,2.792657600434428E-4},length_95%_HPD={3.5245986129694984E-6,0.48156454271642346},rate=2.6496353617225374E-4,length=0.16375854090657357,rate_median=2.648970247752943E-4,length_median=0.11589833260325122,height_median=8.952054999999973,rate_range={2.3570588429703274E-4,2.995907747872008E-4},height_range={8.952054999999941,8.952055000000009},height=8.952055000001506]:0.304563)[&length_range={2.5024183634059227E-4,1.1235789842549657},rate_95%_HPD={2.5149257784965086E-4,2.801909600403642E-4},length_95%_HPD={2.5024183634059227E-4,0.4539252883111562},length=0.15359769823078653,posterior=0.017566919483472176,height_median=9.256618405062909,rate_range={2.4241851201839025E-4,2.8933023367633053E-4},height_range={8.973769639430014,10.061548333624813},height_95%_HPD={9.008489194565833,9.655844236946486},rate=2.6529088302982694E-4,rate_median=2.6503837542059765E-4,length_median=0.11132773871972468,height=9.290343533176664]:0.0790298,(SRR308693[&length_range={1.965151353644501E-6,1.7625761157272724},height_95%_HPD={8.952054999999959,8.952054999999987},rate_95%_HPD={2.50849376460533E-4,2.792657600434428E-4},length_95%_HPD={1.965151353644501E-6,0.48109186254014524},rate=2.6496353617225374E-4,length=0.16371632650025966,rate_median=2.648970247752943E-4,length_median=0.11492794099097381,height_median=8.952054999999973,rate_range={2.3570588429703274E-4,2.995907747872008E-4},height_range={8.952054999999937,8.952055000000009},height=8.952055000001506]:0.156536,(SRR308690[&length_range={5.898357667177834E-6,1.8441625513672193},height_95%_HPD={8.952054999999959,8.952054999999987},rate_95%_HPD={2.50849376460533E-4,2.792657600434428E-4},length_95%_HPD={5.898357667177834E-6,0.48820976136565086},rate=2.6496353617225374E-4,length=0.16496445290840847,rate_median=2.648970247752943E-4,length_median=0.11587240640487018,height_median=8.952054999999973,rate_range={2.3570588429703274E-4,2.995907747872008E-4},height_range={8.952054999999937,8.952055000000009},height=8.952055000001506]:0.0725264,SRR308707[&length_range={1.4593619468428187E-7,1.6519304033461708},height_95%_HPD={8.952054999999959,8.952054999999987},rate_95%_HPD={2.50849376460533E-4,2.792657600434428E-4},length_95%_HPD={1.965151353644501E-6,0.48401574099017175},rate=2.6496353617225374E-4,length=0.16452723626970184,rate_median=2.648970247752943E-4,length_median=0.11607782137603628,height_median=8.952054999999973,rate_range={2.3570588429703274E-4,2.995907747872008E-4},height_range={8.952054999999937,8.952055000000009},height=8.952055000001506]:0.0725264)[&length_range={1.9712099419422202E-5,1.2898193068538113},rate_95%_HPD={2.5043793906227174E-4,2.7833435338872636E-4},length_95%_HPD={1.9712099419422202E-5,0.48650029062830846},length=0.16516145588562797,posterior=0.050356134211975344,height_median=9.024581367230162,rate_range={2.413177593452998E-4,2.902083164209032E-4},height_range={8.952096848925237,9.853990563611212},height_95%_HPD={8.952096848925237,9.25224653122244},rate=2.647219180011905E-4,rate_median=2.6448148532055686E-4,length_median=0.11428406603877583,height=9.056147534065488]:0.0840093)[&length_range={5.06293425155846E-4,0.8892991280560132},rate_95%_HPD={2.510017414187154E-4,2.772785978130123E-4},length_95%_HPD={5.06293425155846E-4,0.49680719815674657},length=0.1663906529963209,posterior=0.006607577399243326,height_median=9.108590627168121,rate_range={2.4269559046281722E-4,2.8638874342025905E-4},height_range={8.956146371297677,9.937601300225232},height_95%_HPD={8.956146371297677,9.378217946246082},rate=2.652465357773954E-4,rate_median=2.6515918859942725E-4,length_median=0.12701788135446712,height=9.133707417813715]:0.227058)[&length_range={0.06354411058285514,0.41175716515536287},rate_95%_HPD={2.5182849456677073E-4,2.829317725511534E-4},length_95%_HPD={0.06354411058285514,0.41175716515536287},length=0.17961173017138835,posterior=1.5986074353008047E-4,height_median=9.335648167504885,rate_range={2.5182849456677073E-4,2.829317725511534E-4},height_range={9.246851302257554,9.420877509704734},height_95%_HPD={9.246851302257554,9.420877509704734},rate=2.632822551661575E-4,rate_median=2.64540049755334E-4,length_median=0.14328820895564043,height=9.337801198099326]:0.160144)[&length_range={0.007958944203005913,0.4494197637421493},rate_95%_HPD={2.5949086842438186E-4,2.7600889938214304E-4},length_95%_HPD={0.007958944203005913,0.41021611700894667},length=0.12885075553046682,posterior=2.309099628767829E-4,height_median=9.495791838965062,rate_range={2.5949086842438186E-4,2.77776556010399E-4},height_range={9.252644576924013,9.693291914115392},height_95%_HPD={9.336188951277517,9.693291914115392},rate=2.675860133217407E-4,rate_median=2.679652216995475E-4,length_median=0.06290433039974808,height=9.499372983832881]:0.240290)[&length_range={0.43931167694312734,4.302216115732399},rate_95%_HPD={2.50849376460533E-4,2.792657600434428E-4},length_95%_HPD={1.0693421118535156,3.098378519530767},length=2.0784762546962354,posterior=1.0,height_median=9.736081888321138,rate_range={2.3570588429703274E-4,2.995907747872008E-4},height_range={9.123686802434946,11.152417502302008},height_95%_HPD={9.357309233825074,10.213570519274839},rate=2.6496353617225374E-4,rate_median=2.648970247752943E-4,length_median=2.0595439529473847,height=9.76152190910389]:2.08994,ERR2269927[&length_range={3.0806308812938887,7.296775221924651},height_95%_HPD={6.962983999999992,6.96298400000002},rate_95%_HPD={2.50849376460533E-4,2.792657600434428E-4},length_95%_HPD={3.871740860023248,5.915459855116849},rate=2.6496353617225374E-4,length=4.877014163800202,rate_median=2.648970247752943E-4,length_median=4.863036178186116,height_median=6.962984000000006,rate_range={2.3570588429703274E-4,2.995907747872008E-4},height_range={6.962983999999974,6.962984000000041},height=6.962983999998235]:4.86304)[&length_range={0.08492504103100273,4.364479209622305},rate_95%_HPD={2.50849376460533E-4,2.792657600434428E-4},length_95%_HPD={0.3754720607941966,2.138344300449859},length=1.2326978404119968,posterior=1.0,height_median=11.826020178186116,rate_range={2.3570588429703274E-4,2.995907747872008E-4},height_range={10.043614881293898,14.25975922192466},height_95%_HPD={10.834724860023236,12.878443855116853},rate=2.6496353617225374E-4,rate_median=2.648970247752943E-4,length_median=1.1874753575690242,height=11.839998163800214]:1.24764,ERR1880823[&length_range={0.09077902801621107,4.386035897020459},height_95%_HPD={10.952054999999959,10.952054999999987},rate_95%_HPD={2.50849376460533E-4,2.792657600434428E-4},length_95%_HPD={1.0942790046486284,3.1615435491142634},rate=2.6496353617225374E-4,length=2.1204830980875413,rate_median=2.648970247752943E-4,length_median=2.122291544284238,height_median=10.952054999999973,rate_range={2.3570588429703274E-4,2.995907747872008E-4},height_range={10.952054999999941,10.952055000000005},height=10.952055000001517]:2.12161)[&length_range={0.0018473186962122412,3.686380596310684},rate_95%_HPD={2.5085553357540285E-4,2.7926200253190113E-4},length_95%_HPD={0.05246051971176513,1.816020887676423},length=0.8843484400755841,posterior=0.9990408355388195,height_median=13.07366125107416,rate_range={2.3570588429703274E-4,2.995907747872008E-4},height_range={11.042834028016188,15.301076228474681},height_95%_HPD={12.048237683737206,14.113517051051097},rate=2.649636740263442E-4,rate_median=2.6489744222277245E-4,length_median=0.8182575048506422,height=13.071812067323116]:0.820113)[&length_range={7.772055009347412E-5,2.0315903775150623},rate_95%_HPD={2.512311590136187E-4,2.7977673210049066E-4},length_95%_HPD={7.772055009347412E-5,0.7377691146217771},length=0.26318638162266245,posterior=0.22483525462263984,height_median=13.893774735051336,rate_range={2.3570588429703274E-4,2.995907747872008E-4},height_range={12.702237674320031,15.58257611506982},height_95%_HPD={13.204486726222974,14.65822727763414},rate=2.6513711660489304E-4,rate_median=2.65056960751663E-4,length_median=0.1944737708866997,height=13.916257390361848]:0.187425,ERR025358[&length_range={0.4545871143749274,4.43969309851996},height_95%_HPD={11.952054999999959,11.952054999999987},rate_95%_HPD={2.50849376460533E-4,2.792657600434428E-4},length_95%_HPD={1.2319992678832996,2.9000058538693647},rate=2.6496353617225374E-4,length=2.0577783882395497,rate_median=2.648970247752943E-4,length_median=2.043302588051736,height_median=11.952054999999973,rate_range={2.3570588429703274E-4,2.995907747872008E-4},height_range={11.952054999999941,11.952055000000005},height=11.952055000001522]:2.12914)[&length_range={1.0636507695949149E-5,1.845790698336227},rate_95%_HPD={2.5072153579377087E-4,2.794508859581482E-4},length_95%_HPD={1.0636507695949149E-5,0.7198231353111115},length=0.2531746232615908,posterior=0.27753601307305636,height_median=14.081199846319336,rate_range={2.3570588429703274E-4,2.9462846093018417E-4},height_range={12.87073284043879,15.748554816307994},height_95%_HPD={13.38649168769097,14.856446781344832},rate=2.650406018595722E-4,rate_median=2.6494409493429E-4,length_median=0.18716085911751357,height=14.101525268176655]:0.217526)[&length_range={0.15060443108314914,3.948357030152744},rate_95%_HPD={2.50849376460533E-4,2.792657600434428E-4},length_95%_HPD={0.4815556717989846,2.156947781063364},length=1.282976552724034,posterior=1.0,height_median=14.298726212749003,rate_range={2.3570588429703274E-4,2.995907747872008E-4},height_range={12.960526153536875,16.391748098519933},height_95%_HPD={13.581406595377935,15.088929914562176},rate=2.6496353617225374E-4,rate_median=2.648970247752943E-4,length_median=1.2451041076196265,height=14.320538499162922]:1.21872)[&length_range={6.629854031103832E-6,2.3011873097698174},rate_95%_HPD={2.5120312919760707E-4,2.7929654809755275E-4},length_95%_HPD={6.629854031103832E-6,1.0744023459764573},length=0.3981036589201207,posterior=0.1985648057691966,height_median=15.517444777371491,rate_range={2.3878141746464752E-4,2.9462846093018417E-4},height_range={13.64183546606752,17.418752414537213},height_95%_HPD={14.671624525871067,16.450019233982392},rate=2.650806163164507E-4,rate_median=2.6501161420655394E-4,length_median=0.309736708982026,height=15.541944476778292]:0.310783,((ERR025357[&length_range={0.5036924553362585,3.686120105352474},height_95%_HPD={11.952054999999959,11.952054999999987},rate_95%_HPD={2.50849376460533E-4,2.792657600434428E-4},length_95%_HPD={1.098451177580987,2.6885423050440806},rate=2.6496353617225374E-4,length=1.8872132144187794,rate_median=2.648970247752943E-4,length_median=1.8679411031072135,height_median=11.952054999999973,rate_range={2.3570588429703274E-4,2.995907747872008E-4},height_range={11.952054999999937,11.952055000000001},height=11.952055000001522]:1.86588,ERR025368[&length_range={0.5036924553362585,3.754586481651021},height_95%_HPD={11.952054999999959,11.952054999999987},rate_95%_HPD={2.50849376460533E-4,2.792657600434428E-4},length_95%_HPD={1.098451177580987,2.6903594683801035},rate=2.6496353617225374E-4,length=1.888055923311206,rate_median=2.648970247752943E-4,length_median=1.8688839330572318,height_median=11.952054999999973,rate_range={2.3570588429703274E-4,2.995907747872008E-4},height_range={11.952054999999937,11.952055000000001},height=11.952055000001522]:1.86588)[&length_range={6.142530206538765E-4,2.4921542636659506},rate_95%_HPD={2.50849376460533E-4,2.792626484743165E-4},length_95%_HPD={0.014584704047901909,1.0677734409449364},length=0.4827592526750805,posterior=0.9927529796266363,height_median=13.81793394840971,rate_range={2.3570588429703274E-4,2.995907747872008E-4},height_range={12.45574745533623,15.57038282998445},height_95%_HPD={13.05112799325282,14.633120115116668},rate=2.649604047035624E-4,rate_median=2.648943107365698E-4,length_median=0.4256454143005737,height=13.836591013420174]:0.478442,((ERR025359[&length_range={0.1773144936653832,3.695774524005895},height_95%_HPD={11.952054999999959,11.952054999999987},rate_95%_HPD={2.50849376460533E-4,2.792657600434428E-4},length_95%_HPD={0.757149301648429,2.2941360688961137},rate=2.6496353617225374E-4,length=1.5195414905491684,rate_median=2.648970247752943E-4,length_median=1.4992227289576725,height_median=11.952054999999973,rate_range={2.3570588429703274E-4,2.995907747872008E-4},height_range={11.952054999999937,11.952055000000001},height=11.952055000001522]:1.42433,ERR018111[&length_range={0.1773144936653832,3.633920012848277},height_95%_HPD={11.952054999999959,11.952054999999987},rate_95%_HPD={2.50849376460533E-4,2.792657600434428E-4},length_95%_HPD={0.7884837671515754,2.3714053093333476},rate=2.6496353617225374E-4,length=1.5791380105900248,rate_median=2.648970247752943E-4,length_median=1.5602834854208698,height_median=11.952054999999973,rate_range={2.3570588429703274E-4,2.995907747872008E-4},height_range={11.952054999999937,11.952055000000001},height=11.952055000001522]:1.42433)[&length_range={3.6948735301578495E-5,2.133147486855588},rate_95%_HPD={2.50481836102561E-4,2.7906046588792825E-4},length_95%_HPD={3.6948735301578495E-5,0.938650906886437},length=0.3458218165755452,posterior=0.4346435993534521,height_median=13.376388761325689,rate_range={2.3735560208229024E-4,2.995907747872008E-4},height_range={12.12936949366535,15.186014145732067},height_95%_HPD={12.653598590800357,14.12713806841365},rate=2.64974246531761E-4,rate_median=2.649676281552808E-4,length_median=0.2666134248309895,height=13.39053291404452]:0.329116,ERR1880821[&length_range={0.3665017390231178,3.7745027154484845},height_95%_HPD={11.952054999999959,11.952054999999987},rate_95%_HPD={2.50849376460533E-4,2.792657600434428E-4},length_95%_HPD={0.853494949167839,2.4124185874094266},rate=2.6496353617225374E-4,length=1.6264449269899153,rate_median=2.648970247752943E-4,length_median=1.607725413259546,height_median=11.952054999999973,rate_range={2.3570588429703274E-4,2.995907747872008E-4},height_range={11.952054999999937,11.952055000000001},height=11.952055000001522]:1.75345)[&length_range={0.002412774052238831,2.8227873080503247},rate_95%_HPD={2.5085553357540285E-4,2.792748035145576E-4},length_95%_HPD={0.029510720131490586,1.274085462172641},length=0.5942264982083697,posterior=0.9983481056501892,height_median=13.705504959907392,rate_range={2.3570588429703274E-4,2.995907747872008E-4},height_range={12.451986308350047,15.72655771544845},height_95%_HPD={12.973682725498854,14.468106368892208},rate=2.649650009510811E-4,rate_median=2.648972660639259E-4,length_median=0.5353756566449936,height=13.724222648391155]:0.590871)[&length_range={0.16475502616202853,4.46009661465453},rate_95%_HPD={2.50849376460533E-4,2.792657600434428E-4},length_95%_HPD={0.5656196070789754,2.47202870854478},length=1.4896790809188039,posterior=1.0,height_median=14.296376092785554,rate_range={2.3570588429703274E-4,2.995907747872008E-4},height_range={12.98809505060035,16.301445688804762},height_95%_HPD={13.545653220604905,15.151763166623297},rate=2.6496353617225374E-4,rate_median=2.648970247752943E-4,length_median=1.448181086725695,height=14.32035671850519]:1.53185)[&length_range={1.3407195822878748E-5,2.246635596446689},rate_95%_HPD={2.507293207084696E-4,2.7939038441505336E-4},length_95%_HPD={1.5666161881000562E-4,0.9070561426897275},length=0.31664153239274023,posterior=0.1757757686637418,height_median=15.828227307049001,rate_range={2.3893811407448736E-4,2.9462846093018417E-4},height_range={14.267839023770321,17.774321827997397},height_95%_HPD={14.953533081315932,16.758713449280815},rate=2.650896275904469E-4,rate_median=2.6508326262916017E-4,length_median=0.2341434486255487,height=15.855428726759358]:0.243666)[&length_range={0.1773196294926862,5.016468004867235},rate_95%_HPD={2.50849376460533E-4,2.792657600434428E-4},length_95%_HPD={0.7314980665956021,2.866946689152371},length=1.7613727017112666,posterior=1.0,height_median=16.071893122351657,rate_range={2.3570588429703274E-4,2.995907747872008E-4},height_range={14.500154334120289,18.31575413077177},height_95%_HPD={15.202173737403648,17.108048502697798},rate=2.6496353617225374E-4,rate_median=2.648970247752943E-4,length_median=1.7230593823103675,height=16.10935473809634]:1.52421,(ERR1880829[&length_range={0.4068298133985362,4.6263424381131095},height_95%_HPD={14.952054999999959,14.952054999999987},rate_95%_HPD={2.50849376460533E-4,2.792657600434428E-4},length_95%_HPD={0.9978323981635846,2.8301848680823802},rate=2.6496353617225374E-4,length=1.9300358866913985,rate_median=2.648970247752943E-4,length_median=1.9241841542955136,height_median=14.952054999999973,rate_range={2.3570588429703274E-4,2.995907747872008E-4},height_range={14.952054999999945,14.952055000000001},height=14.952055000001529]:1.91500,ERR018130[&length_range={0.4068298133985362,4.535488793942726},height_95%_HPD={14.952054999999959,14.952054999999987},rate_95%_HPD={2.50849376460533E-4,2.792657600434428E-4},length_95%_HPD={1.004925632580914,2.819958963645618},rate=2.6496353617225374E-4,length=1.92629108792674,rate_median=2.648970247752943E-4,length_median=1.9223230555891568,height_median=14.952054999999973,rate_range={2.3570588429703274E-4,2.995907747872008E-4},height_range={14.952054999999945,14.952055000000001},height=14.952055000001529]:1.91500)[&length_range={1.8744351005395288E-4,3.398948373421307},rate_95%_HPD={2.50849376460533E-4,2.792758428154293E-4},length_95%_HPD={0.03390364474583052,1.5384123796281273},length=0.7110164584403298,posterior=0.9802660793264534,height_median=16.867051440309808,rate_range={2.3570588429703274E-4,2.9462846093018417E-4},height_range={15.358884813398504,19.487543793942685},height_95%_HPD={15.958792115234274,17.75234728693447},rate=2.649599228514057E-4,rate_median=2.648956943863022E-4,length_median=0.6421282536151676,height=16.86936096129687]:0.729055)[&length_range={1.4455727623641224E-4,1.7506395802603016},rate_95%_HPD={2.5166936803191353E-4,2.806342230499956E-4},length_95%_HPD={1.4455727623641224E-4,0.6719294240702531},length=0.23358733545959504,posterior=0.09701770901792217,height_median=17.59610663107256,rate_range={2.3893811407448736E-4,2.915490036579699E-4},height_range={16.22794808610408,19.76680489956297},height_95%_HPD={16.83269585804052,18.541816328994813},rate=2.653488442022303E-4,rate_median=2.6519142420690004E-4,length_median=0.16661889163584753,height=17.623200591484625]:0.143084)[&length_range={4.6603550847024167E-4,1.9978630416270455},rate_95%_HPD={2.513809218686919E-4,2.7998538821280143E-4},length_95%_HPD={4.6603550847024167E-4,0.666065797287736},length=0.21896985374259026,posterior=0.04003623510186682,height_median=17.739190964814853,rate_range={2.397778617792493E-4,2.926243703777444E-4},height_range={16.641108671585688,19.696703995884278},height_95%_HPD={17.046021504153195,18.6489559421328},rate=2.6523494398465573E-4,rate_median=2.6506835345458345E-4,length_median=0.14857592914823137,height=17.76648419819706]:0.410361,((ERR025361[&length_range={0.5120167627095782,5.161081022864604},height_95%_HPD={14.952054999999959,14.952054999999987},rate_95%_HPD={2.50849376460533E-4,2.792657600434428E-4},length_95%_HPD={1.181843648657967,2.9817450367440337},rate=2.6496353617225374E-4,length=2.074439124155374,rate_median=2.648970247752943E-4,length_median=2.0646820766711365,height_median=14.952054999999973,rate_range={2.3570588429703274E-4,2.995907747872008E-4},height_range={14.952054999999945,14.952055000000001},height=14.952055000001529]:2.05693,ERR1880830[&length_range={0.14958082128569394,4.430416329408953},height_95%_HPD={14.952054999999959,14.952054999999987},rate_95%_HPD={2.50849376460533E-4,2.792657600434428E-4},length_95%_HPD={1.183470767814022,2.9516928484205707},rate=2.6496353617225374E-4,length=2.061793948124181,rate_median=2.648970247752943E-4,length_median=2.0575652679243497,height_median=14.952054999999973,rate_range={2.3570588429703274E-4,2.995907747872008E-4},height_range={14.952054999999945,14.952055000000001},height=14.952055000001529]:2.05693)[&length_range={0.0030969662033122347,3.2817066928280845},rate_95%_HPD={2.5085553357540285E-4,2.792657600434428E-4},length_95%_HPD={0.015526275012920365,1.3203859361236034},length=0.6016412637820481,posterior=0.9832323842341782,height_median=17.008989970850507,rate_range={2.3570588429703274E-4,2.995907747872008E-4},height_range={15.464071762709551,19.382471329408926},height_95%_HPD={16.147749489864218,17.903747848420544},rate=2.649648849086202E-4,rate_median=2.64896518141023E-4,length_median=0.5312048557515112,height=17.013583671394986]:0.296255,(ERR018112[&length_range={7.831063548735528E-7,3.170491431439963},height_95%_HPD={12.952054999999959,12.952054999999987},rate_95%_HPD={2.50849376460533E-4,2.792657600434428E-4},length_95%_HPD={7.831063548735528E-7,0.7037015427400171},rate=2.6496353617225374E-4,length=0.23612183668925377,rate_median=2.648970247752943E-4,length_median=0.16477154395841964,height_median=12.952054999999973,rate_range={2.3570588429703274E-4,2.995907747872008E-4},height_range={12.952054999999945,12.952055000000001},height=12.952055000001524]:0.164772,ERR025372[&length_range={1.0000007831063549,4.170491431439963},height_95%_HPD={11.952054999999959,11.952054999999987},rate_95%_HPD={2.50849376460533E-4,2.792657600434428E-4},length_95%_HPD={1.0000007831063549,1.703701542740017},rate=2.6496353617225374E-4,length=1.2361218366892561,rate_median=2.648970247752943E-4,length_median=1.1647715439584196,height_median=11.952054999999973,rate_range={2.3570588429703274E-4,2.995907747872008E-4},height_range={11.952054999999945,11.952055000000001},height=11.952055000001522]:1.16477)[&length_range={1.7238098533562116,7.147078198588696},rate_95%_HPD={2.50849376460533E-4,2.792657600434428E-4},length_95%_HPD={3.175318759392269,5.299517228810606},length=4.233831446045123,posterior=1.0,height_median=13.116826543958393,rate_range={2.3570588429703274E-4,2.995907747872008E-4},height_range={12.952055783106328,16.122546431439936},height_95%_HPD={12.952055783106328,13.655756542739983},rate=2.6496353617225374E-4,rate_median=2.648970247752943E-4,length_median=4.221724582424146,height=13.188176836689191]:4.18842)[&length_range={2.0466846070377187E-5,2.4988899559190827},rate_95%_HPD={2.5058450768798463E-4,2.7910658983658327E-4},length_95%_HPD={2.0466846070377187E-5,1.0900541570362918},length=0.4019580580404214,posterior=0.22124726904563136,height_median=17.30524499260011,rate_range={2.3735560208229024E-4,2.906789517602178E-4},height_range={15.7509973335549,18.990778579418944},height_95%_HPD={16.49687467955472,18.168792396080217},rate=2.6487838581016465E-4,rate_median=2.646807321322242E-4,length_median=0.31103712434547504,height=17.321137053383286]:0.844307)[&length_range={2.8513536405613102,11.376584140714694},rate_95%_HPD={2.50849376460533E-4,2.792657600434428E-4},length_95%_HPD={3.9755337425250126,8.271741518032758},length=6.032371713099619,posterior=1.0,height_median=18.149552249563623,rate_range={2.3570588429703274E-4,2.995907747872008E-4},height_range={16.68977218395965,22.462653110797508},height_95%_HPD={17.267932826477704,19.200520666879857},rate=2.6496353617225374E-4,rate_median=2.648970247752943E-4,length_median=5.88533506243078,height=18.197094533052148]:6.69151,(((((ERR1880820[&length_range={2.2937358810146513,7.180132045419313},height_95%_HPD={15.952054999999959,15.952054999999987},rate_95%_HPD={2.50849376460533E-4,2.792657600434428E-4},length_95%_HPD={3.160639316371359,5.244169939293222},rate=2.6496353617225374E-4,length=4.182896851271187,rate_median=2.648970247752943E-4,length_median=4.159116625122781,height_median=15.952054999999973,rate_range={2.3570588429703274E-4,2.995907747872008E-4},height_range={15.952054999999945,15.952055000000001},height=15.95205500000153]:4.15912,ERR1880836[&length_range={0.2937358810146513,5.180132045419313},height_95%_HPD={17.95205499999996,17.952054999999987},rate_95%_HPD={2.50849376460533E-4,2.792657600434428E-4},length_95%_HPD={1.160639316371359,3.244169939293222},rate=2.6496353617225374E-4,length=2.1828968512711637,rate_median=2.648970247752943E-4,length_median=2.159116625122781,height_median=17.952054999999973,rate_range={2.3570588429703274E-4,2.995907747872008E-4},height_range={17.952054999999945,17.952055},height=17.952055000001536]:2.15912)[&length_range={0.0896724559462605,3.9283219141454992},rate_95%_HPD={2.50849376460533E-4,2.792657600434428E-4},length_95%_HPD={0.35813968125247087,2.062331478438722},length=1.1726287650199525,posterior=1.0,height_median=20.111171625122747,rate_range={2.3570588429703274E-4,2.995907747872008E-4},height_range={18.24579088101461,23.132187045419293},height_95%_HPD={19.11269431637134,21.196224939293188},rate=2.6496353617225374E-4,rate_median=2.648970247752943E-4,length_median=1.1260178191802979,height=20.134951851271232]:1.11486,(ERR1880810[&length_range={0.5333933944545599,5.21647838525784},height_95%_HPD={18.95205499999996,18.952054999999987},rate_95%_HPD={2.50849376460533E-4,2.792657600434428E-4},length_95%_HPD={1.2898238719055861,3.309107008614955},rate=2.6496353617225374E-4,length=2.2580211109351236,rate_median=2.648970247752943E-4,length_median=2.2175662345859948,height_median=18.952054999999973,rate_range={2.3570588429703274E-4,2.995907747872008E-4},height_range={18.952054999999945,18.952055},height=18.952055000001536]:2.02584,ERR1880817[&length_range={2.339140236216185,7.2265424316913744},height_95%_HPD={16.95205499999996,16.952054999999987},rate_95%_HPD={2.50849376460533E-4,2.792657600434428E-4},length_95%_HPD={3.1854370658178226,5.22896671872039},rate=2.6496353617225374E-4,length=4.16836183828617,rate_median=2.648970247752943E-4,length_median=4.130477232140141,height_median=16.952054999999973,rate_range={2.3570588429703274E-4,2.995907747872008E-4},height_range={16.952054999999945,16.952055},height=16.952055000001533]:4.02584)[&length_range={2.491317035691054E-5,2.2367247108650936},rate_95%_HPD={2.5046163757340943E-4,2.789115221843246E-4},length_95%_HPD={2.491317035691054E-5,0.9647132860845851},length=0.3437683826256637,posterior=0.2641254729213663,height_median=20.977893757535362,rate_range={2.3878141746464752E-4,2.91816146810077E-4},height_range={19.48544839445454,23.084181714270592},height_95%_HPD={20.06965320870833,21.979871705930865},rate=2.6480226773024294E-4,rate_median=2.646883223706878E-4,length_median=0.2569429592984527,height=21.00867436606756]:0.248136)[&length_range={1.5252051880665363E-4,2.132001016945324},rate_95%_HPD={2.5088761679608826E-4,2.7941123740855996E-4},length_95%_HPD={1.5252051880665363E-4,0.7661920809093559},length=0.25777305911512793,posterior=0.19256114673440025,height_median=21.22602944971842,rate_range={2.394614838222203E-4,2.915490036579699E-4},height_range={19.87372723913592,23.439999848115654},height_95%_HPD={20.389775908901097,22.274432393869304},rate=2.650858755788313E-4,rate_median=2.649852897670585E-4,length_median=0.1826704814148492,height=21.271632557157982]:0.282066,ERR1880809[&length_range={0.5107142315185023,4.815605001593077},height_95%_HPD={18.95205499999996,18.952054999999987},rate_95%_HPD={2.50849376460533E-4,2.792657600434428E-4},length_95%_HPD={1.2748094166712711,3.300058985668869},rate=2.6496353617225374E-4,length=2.258411719997094,rate_median=2.648970247752943E-4,length_median=2.21963634298341,height_median=18.952054999999973,rate_range={2.3570588429703274E-4,2.995907747872008E-4},height_range={18.952054999999945,18.952055},height=18.952055000001536]:2.55604)[&length_range={0.6241393652647567,7.055285281280355},rate_95%_HPD={2.50849376460533E-4,2.792657600434428E-4},length_95%_HPD={1.3530210454001939,4.794201043235766},length=2.937019354707665,posterior=1.0,height_median=21.508095701251847,rate_range={2.3570588429703274E-4,2.995907747872008E-4},height_range={19.87952522234174,24.25731339742795},height_95%_HPD={20.592800366222324,22.59953180100775},rate=2.6496353617225374E-4,rate_median=2.648970247752943E-4,length_median=2.817388325893017,height=21.549079297644756]:2.83323,ERR1880813[&length_range={1.8023903152665355,8.457378738387586},height_95%_HPD={19.95205499999996,19.952054999999987},rate_95%_HPD={2.50849376460533E-4,2.792657600434428E-4},length_95%_HPD={2.744380345111299,6.625907908523921},rate=2.6496353617225374E-4,length=4.534043652352508,rate_median=2.648970247752943E-4,length_median=4.389273169645769,height_median=19.952054999999973,rate_range={2.3570588429703274E-4,2.995907747872008E-4},height_range={19.952054999999945,19.952055},height=19.952055000001536]:4.38927)[&length_range={0.021817335463666154,5.094473983136417},rate_95%_HPD={2.50849376460533E-4,2.792657600434428E-4},length_95%_HPD={0.20434304314508722,2.652906956423724},length=1.2681366275111563,posterior=1.0,height_median=24.34132816964574,rate_range={2.3570588429703274E-4,2.995907747872008E-4},height_range={21.75444531526651,28.40943373838756},height_95%_HPD={22.696435345111265,26.577962908523894},rate=2.6496353617225374E-4,rate_median=2.648970247752943E-4,length_median=1.1381781574555134,height=24.486098652352684]:0.0841999,ERR1879637[&length_range={0.07340185196649074,6.738368851529383},height_95%_HPD={21.95205499999996,21.952054999999987},rate_95%_HPD={2.50849376460533E-4,2.792657600434428E-4},length_95%_HPD={0.5059723269625103,3.8360904835640888},rate=2.6496353617225374E-4,length=2.082996975914721,rate_median=2.648970247752943E-4,length_median=1.9640607703162907,height_median=21.952054999999973,rate_range={2.3570588429703274E-4,2.995907747872008E-4},height_range={21.952054999999945,21.952055},height=21.95205500000154]:2.47347)[&length_range={1.0306152088901399E-4,3.8724773178280145},rate_95%_HPD={2.520568255648699E-4,2.7993533368794314E-4},length_95%_HPD={1.0306152088901399E-4,1.2826079500371854},length=0.42913268496180185,posterior=0.08147569228583101,height_median=24.425528052477567,rate_range={2.4187267383166775E-4,2.9206699226891266E-4},height_range={22.475338256119507,28.18005403985713},height_95%_HPD={23.074958224663863,26.26247659696963},rate=2.654428772970049E-4,rate_median=2.653795567960103E-4,length_median=0.29392866623302893,height=24.54913031149433]:0.415537)[&length_range={2.903275580123932E-5,5.584406185249236},rate_95%_HPD={2.5155085971889933E-4,2.800040123595545E-4},length_95%_HPD={2.903275580123932E-5,3.017094871339797},length=1.2723326736619411,posterior=0.4066857315405247,height_median=24.84106554554912,rate_range={2.3570588429703274E-4,2.995907747872008E-4},height_range={22.506699429297207,28.731344692709012},height_95%_HPD={23.41007429797221,26.820987975112324},rate=2.6578784909668074E-4,rate_median=2.657446784206059E-4,length_median=1.0896935414785354,height=24.942955048932276]:1.33739)[&length_range={4.357577338964802E-7,5.572363593888031},rate_95%_HPD={2.5091390939488146E-4,2.7935982446325116E-4},length_95%_HPD={4.357577338964802E-7,3.574442238399037},length=1.7553874653463715,posterior=0.8971029680811382,height_median=26.17845215508168,rate_range={2.3570588429703274E-4,2.995907747872008E-4},height_range={23.074501295060628,29.244313497767962},height_95%_HPD={24.292696312104656,28.202295271101153},rate=2.651150217201256E-4,rate_median=2.6506274442317864E-4,length_median=1.7171292028628855,height=26.192179753926556]:1.75232,ERR018195[&length_range={0.1133001355188803,3.5461167179204587},height_95%_HPD={26.95205499999996,26.952054999999987},rate_95%_HPD={2.50849376460533E-4,2.792657600434428E-4},length_95%_HPD={0.30367026976688294,1.7078471432959041},rate=2.6496353617225374E-4,length=0.9947765519771601,rate_median=2.648970247752943E-4,length_median=0.962851823175054,height_median=26.952054999999973,rate_range={2.3570588429703274E-4,2.995907747872008E-4},height_range={26.952054999999945,26.952055},height=26.952055000001543]:0.978717)[&length_range={0.33444679169059555,12.245656121733152},rate_95%_HPD={2.50849376460533E-4,2.792657600434428E-4},length_95%_HPD={0.7407380570941307,4.474527155529724},length=2.193545717594306,posterior=1.0,height_median=27.930771927792094,rate_range={2.3570588429703274E-4,2.995907747872008E-4},height_range={27.065355135518868,30.49817171792043},height_95%_HPD={27.291933231698472,28.711637551260342},rate=2.6496353617225374E-4,rate_median=2.648970247752943E-4,length_median=1.9384436536552485,height=27.96189259294172]:1.72967)[&length_range={5.880539683573716E-4,3.992442991247035},rate_95%_HPD={2.5076084253872243E-4,2.79014635311918E-4},length_95%_HPD={0.012223097919704884,1.4111998332553561},length=0.6031372094687457,posterior=0.7486633865610401,height_median=29.660444586272522,rate_range={2.3570588429703274E-4,2.9462846093018417E-4},height_range={27.686332193155895,34.5224933261846},height_95%_HPD={28.458694766729543,31.18645783978018},rate=2.6456717203578883E-4,rate_median=2.6446283000825676E-4,length_median=0.5113129122805589,height=29.741205501172683]:0.557604)[&length_range={4.1907891057846314E-4,3.8485323464699412},rate_95%_HPD={2.5056863271069016E-4,2.788988785145341E-4},length_95%_HPD={0.008503261486442426,1.5239523757286833},length=0.611805419725625,posterior=0.7366915931011208,height_median=30.218048283816255,rate_range={2.3570588429703274E-4,2.9462846093018417E-4},height_range={27.982470449577242,33.8719557646208},height_95%_HPD={28.855915696949058,31.78096910289596},rate=2.6467635529041724E-4,rate_median=2.6458785517817924E-4,length_median=0.499394131349721,height=30.279220435741966]:0.873938,(ERR1880811[&length_range={4.046427506728026,14.623251927056657},height_95%_HPD={20.95205499999996,20.952054999999987},rate_95%_HPD={2.50849376460533E-4,2.792657600434428E-4},length_95%_HPD={5.967820653873691,10.52158397034841},rate=2.6496353617225374E-4,length=7.922131790047252,rate_median=2.648970247752943E-4,length_median=7.742041281752744,height_median=20.952054999999973,rate_range={2.3570588429703274E-4,2.995907747872008E-4},height_range={20.952054999999945,20.952055},height=20.95205500000154]:8.67781,((ERR1880806[&length_range={0.14546395905685117,7.434118871215588},height_95%_HPD={24.95205499999996,24.952054999999987},rate_95%_HPD={2.50849376460533E-4,2.792657600434428E-4},length_95%_HPD={1.2837787155296958,4.7512170084133025},rate=2.6496353617225374E-4,length=3.1389027677321737,rate_median=2.648970247752943E-4,length_median=3.169513966417334,height_median=24.952054999999973,rate_range={2.3570588429703274E-4,2.995907747872008E-4},height_range={24.952054999999945,24.952055},height=24.952055000001543]:3.40911,(ERR1880799[&length_range={1.4446590666167758,10.1461076809098},height_95%_HPD={22.95205499999996,22.952054999999987},rate_95%_HPD={2.50849376460533E-4,2.792657600434428E-4},length_95%_HPD={3.205393370604728,6.883681993496705},rate=2.6496353617225374E-4,length=5.19523642295317,rate_median=2.648970247752943E-4,length_median=5.209879910680449,height_median=22.952054999999973,rate_range={2.3570588429703274E-4,2.995907747872008E-4},height_range={22.952054999999945,22.952055},height=22.95205500000154]:5.14278,ERR1880807[&length_range={0.5941082407780911,8.540366929096017},height_95%_HPD={24.95205499999996,24.952054999999987},rate_95%_HPD={2.50849376460533E-4,2.792657600434428E-4},length_95%_HPD={1.8984186589708578,5.400699519425096},rate=2.6496353617225374E-4,length=3.570641879031128,rate_median=2.648970247752943E-4,length_median=3.4794542111761473,height_median=24.952054999999973,rate_range={2.3570588429703274E-4,2.995907747872008E-4},height_range={24.952054999999945,24.952055},height=24.952055000001543]:3.14278)[&length_range={2.6680335224682494E-5,3.6078474937937166},rate_95%_HPD={2.5058462378290384E-4,2.788476304903531E-4},length_95%_HPD={2.6680335224682494E-5,1.5464616253509043},length=0.5084096025888483,posterior=0.17016288033535232,height_median=28.094831571821995,rate_range={2.394614838222203E-4,2.912628250872672E-4},height_range={25.54616324077807,31.702456259151038},height_95%_HPD={26.645795764258093,29.525156126140445},rate=2.649794760491002E-4,rate_median=2.649218573706713E-4,length_median=0.3395853145587875,height=28.090390532362647]:0.266329)[&length_range={4.7214547841178955E-5,5.482369963663356},rate_95%_HPD={2.5056863271069016E-4,2.789950693047022E-4},length_95%_HPD={4.7214547841178955E-5,2.4557928755504292},length=0.8646282084749091,posterior=0.27396578980088454,height_median=28.36116083329113,rate_range={2.382189963163452E-4,2.995907747872008E-4},height_range={25.896489708012226,31.81669946860687},height_95%_HPD={27.04567544537054,29.804272129970066},rate=2.6461458856165426E-4,rate_median=2.644734978013538E-4,length_median=0.6369393505519376,height=28.388065560303385]:0.803479,((ERR1880835[&length_range={3.385111296826466,11.077010183458587},height_95%_HPD={19.95205499999996,19.952054999999987},rate_95%_HPD={2.50849376460533E-4,2.792657600434428E-4},length_95%_HPD={5.205325563729314,8.792702526493088},rate=2.6496353617225374E-4,length=7.071415649634271,rate_median=2.648970247752943E-4,length_median=7.088010879186818,height_median=19.952054999999973,rate_range={2.3570588429703274E-4,2.995907747872008E-4},height_range={19.952054999999945,19.952055},height=19.952055000001536]:6.96290,(ERR1880814[&length_range={0.8795904003905868,6.464501240043589},height_95%_HPD={17.95205499999996,17.952054999999987},rate_95%_HPD={2.50849376460533E-4,2.792657600434428E-4},length_95%_HPD={1.79544956454302,4.398368566843704},rate=2.6496353617225374E-4,length=3.0944815390187705,rate_median=2.648970247752943E-4,length_median=3.0518087603862263,height_median=17.952054999999973,rate_range={2.3570588429703274E-4,2.995907747872008E-4},height_range={17.952054999999945,17.952055},height=17.952055000001536]:3.05181,(ERR1880818[&length_range={0.43056548873083145,5.242149810561003},height_95%_HPD={16.95205499999996,16.952054999999987},rate_95%_HPD={2.50849376460533E-4,2.792657600434428E-4},length_95%_HPD={1.1494270574462249,3.4704622872900437},rate=2.6496353617225374E-4,length=2.2923227445499283,rate_median=2.648970247752943E-4,length_median=2.255502498023361,height_median=16.952054999999973,rate_range={2.3570588429703274E-4,2.995907747872008E-4},height_range={16.952054999999945,16.952055},height=16.952055000001533]:2.25550,ERR1880819[&length_range={1.4305654887308314,6.242149810561003},height_95%_HPD={15.952054999999959,15.952054999999987},rate_95%_HPD={2.50849376460533E-4,2.792657600434428E-4},length_95%_HPD={2.149427057446225,4.470462287290044},rate=2.6496353617225374E-4,length=3.2923227445499657,rate_median=2.648970247752943E-4,length_median=3.255502498023361,height_median=15.952054999999973,rate_range={2.3570588429703274E-4,2.995907747872008E-4},height_range={15.952054999999945,15.952055000000001},height=15.95205500000153]:3.25550)[&length_range={0.09034986104965625,5.75501876778895},rate_95%_HPD={2.50849376460533E-4,2.792657600434428E-4},length_95%_HPD={0.6087796694482961,3.0697737661750573},length=1.802158794468842,posterior=1.0,height_median=19.20755749802335,rate_range={2.3570588429703274E-4,2.995907747872008E-4},height_range={17.382620488730797,22.194204810560976},height_95%_HPD={18.101482057446205,20.422517287290017},rate=2.6496353617225374E-4,rate_median=2.648970247752943E-4,length_median=1.7478317577352769,height=19.24437774455005]:1.79631)[&length_range={1.8965385453269619,10.266543258450024},rate_95%_HPD={2.50849376460533E-4,2.792657600434428E-4},length_95%_HPD={4.097216979211222,7.967928076215546},length=5.998364003627528,posterior=1.0,height_median=21.0038637603862,rate_range={2.3570588429703274E-4,2.995907747872008E-4},height_range={18.83164540039056,24.41655624004357},height_95%_HPD={19.747504564542986,22.350423566843677},rate=2.6496353617225374E-4,rate_median=2.648970247752943E-4,length_median=5.985109331918938,height=21.046536539018767]:5.91110)[&length_range={6.166514613425989E-5,4.2122082716906775},rate_95%_HPD={2.5083841221159995E-4,2.792758428154293E-4},length_95%_HPD={1.4226574644382595E-4,1.6694766369239602},length=0.693047461959731,posterior=0.855610223982664,height_median=26.914958975398406,rate_range={2.3570588429703274E-4,2.995907747872008E-4},height_range={23.337166296826446,31.029065183458567},height_95%_HPD={25.085062938543675,28.611247954471153},rate=2.6497515052928855E-4,rate_median=2.6489749358411357E-4,length_median=0.5794418454817585,height=26.91908024666121]:1.02399,(ERR1880808[&length_range={0.7172005714506859,6.645296838518199},height_95%_HPD={23.95205499999996,23.952054999999987},rate_95%_HPD={2.50849376460533E-4,2.792657600434428E-4},length_95%_HPD={1.9878254627035972,5.089565738149432},rate=2.6496353617225374E-4,length=3.632879154356739,rate_median=2.648970247752943E-4,length_median=3.7305115769973263,height_median=23.952054999999973,rate_range={2.3570588429703274E-4,2.995907747872008E-4},height_range={23.952054999999945,23.952055},height=23.95205500000154]:3.69882,ERR1880803[&length_range={0.8445558073040402,6.887231219446029},height_95%_HPD={23.95205499999996,23.952054999999987},rate_95%_HPD={2.50849376460533E-4,2.792657600434428E-4},length_95%_HPD={2.0103635639836135,5.106818811386667},rate=2.6496353617225374E-4,length=3.6152172290870985,rate_median=2.648970247752943E-4,length_median=3.7130680256361224,height_median=23.952054999999973,rate_range={2.3570588429703274E-4,2.995907747872008E-4},height_range={23.952054999999945,23.952055},height=23.95205500000154]:3.69882)[&length_range={3.1711219786956235E-5,3.7333437486705208},rate_95%_HPD={2.5091304123273176E-4,2.790396368018478E-4},length_95%_HPD={4.5000402973727205E-5,1.0842733728617304},length=0.35719674127569206,posterior=0.3547842768077586,height_median=27.65087647445182,rate_range={2.3570588429703274E-4,2.926243703777444E-4},height_range={24.796610807304013,30.531736860638446},height_95%_HPD={25.973700994887967,28.95995396344987},rate=2.6478002754935483E-4,rate_median=2.647728448624824E-4,length_median=0.24839130869995074,height=27.535331571151932]:0.288073)[&length_range={0.12424438150313577,6.501051389573654},rate_95%_HPD={2.50849376460533E-4,2.792657600434428E-4},length_95%_HPD={0.42141598281499526,3.3729959470525834},length=1.7997921463247635,posterior=1.0,height_median=27.938948983719374,rate_range={2.3570588429703274E-4,2.995907747872008E-4},height_range={24.981447725723335,31.19446051731128},height_95%_HPD={26.22923111606531,29.31460542696758},rate=2.6496353617225374E-4,rate_median=2.648970247752943E-4,length_median=1.6987379645371696,height=27.83691301551435]:1.22569)[&length_range={3.236540386453157E-5,4.478985685062444},rate_95%_HPD={2.509233746127752E-4,2.790221210031141E-4},length_95%_HPD={3.236540386453157E-5,2.21804314235116},length=0.772432011045581,posterior=0.133767917725004,height_median=29.164639677607926,rate_range={2.382189963163452E-4,2.995907747872008E-4},height_range={27.01916908570504,33.12436454216579},height_95%_HPD={27.876602451482917,30.73159962887833},rate=2.6482014138489416E-4,rate_median=2.6484904046137714E-4,length_median=0.548726215797398,height=29.22335344860338]:0.465224)[&length_range={3.120591083316526E-5,5.599579243424021},rate_95%_HPD={2.5081050154985397E-4,2.792748035145576E-4},length_95%_HPD={3.120591083316526E-5,3.074799314879428},length=1.289299938622112,posterior=0.5717685926925878,height_median=29.629863745118257,rate_range={2.3570588429703274E-4,2.9206699226891266E-4},height_range={27.010422593652486,33.18461935844731},height_95%_HPD={28.168825867488724,31.3039144380847},rate=2.649126815063611E-4,rate_median=2.648661976134911E-4,length_median=1.0996916600219908,height=29.683304984010746]:1.46212)[&length_range={1.4982634503013514E-4,7.67625458923867},rate_95%_HPD={2.509359240096751E-4,2.792758428154293E-4},length_95%_HPD={1.4982634503013514E-4,3.669054975800343},length=1.7083844765519767,posterior=0.857031208369598,height_median=31.09198593445897,rate_range={2.3570588429703274E-4,2.995907747872008E-4},height_range={28.571711709828893,35.628287200680695},height_95%_HPD={29.467483134028885,32.92918259080174},rate=2.64895006138051E-4,rate_median=2.648211828804952E-4,length_median=1.5842971071365284,height=31.152038489899535]:1.92136)[&length_range={1.8019144882686078E-4,6.827845516991481},rate_95%_HPD={2.509144848864909E-4,2.7945447002606364E-4},length_95%_HPD={1.8019144882686078E-4,2.9432240805900065},length=1.4520063310651061,posterior=0.3413737366560685,height_median=33.0133497146086,rate_range={2.3878141746464752E-4,2.995907747872008E-4},height_range={30.315445720660662,37.47132011493539},height_95%_HPD={31.418851241513735,34.80855007355315},rate=2.6501799055252606E-4,rate_median=2.6497741267980613E-4,length_median=1.3678915322671799,height=33.07240027970931]:1.33904,(((ERR018116[&length_range={0.004127741243269867,4.026755656402546},height_95%_HPD={17.95205499999996,17.952054999999987},rate_95%_HPD={2.50849376460533E-4,2.792657600434428E-4},length_95%_HPD={0.05929063226566811,1.6181312856198709},rate=2.6496353617225374E-4,length=0.7524309935087738,rate_median=2.648970247752943E-4,length_median=0.6710647909132668,height_median=17.952054999999973,rate_range={2.3570588429703274E-4,2.995907747872008E-4},height_range={17.952054999999945,17.952055},height=17.952055000001536]:0.671065,ERR018128[&length_range={5.00412774124327,9.026755656402546},height_95%_HPD={12.952054999999959,12.952054999999987},rate_95%_HPD={2.50849376460533E-4,2.792657600434428E-4},length_95%_HPD={5.059290632265668,6.618131285619871},rate=2.6496353617225374E-4,length=5.752430993508769,rate_median=2.648970247752943E-4,length_median=5.671064790913267,height_median=12.952054999999973,rate_range={2.3570588429703274E-4,2.995907747872008E-4},height_range={12.952054999999945,12.952055000000001},height=12.952055000001524]:5.67106)[&length_range={8.026456953806967,15.541995349445962},rate_95%_HPD={2.50849376460533E-4,2.792657600434428E-4},length_95%_HPD={9.934210450818146,12.954377899851789},length=11.384803634079192,posterior=1.0,height_median=18.623119790913233,rate_range={2.3570588429703274E-4,2.995907747872008E-4},height_range={17.956182741243236,21.978810656402526},height_95%_HPD={18.011345632265648,19.570186285619844},rate=2.6496353617225374E-4,rate_median=2.648970247752943E-4,length_median=11.364161774914674,height=18.704485993508854]:11.4057,((ACVW00000000[&length_range={2.7215845396566998,13.999930462590822},height_95%_HPD={16.95205499999996,16.952054999999987},rate_95%_HPD={2.50849376460533E-4,2.792657600434428E-4},length_95%_HPD={11.123323808977336,12.641305005889532},rate=2.6496353617225374E-4,length=11.817723518969085,rate_median=2.648970247752943E-4,length_median=11.822793012920382,height_median=16.952054999999973,rate_range={2.3570588429703274E-4,2.995907747872008E-4},height_range={16.952054999999945,16.952055},height=16.952055000001533]:11.8253,(((((ERR2265662[&length_range={1.5990303692383279,7.348228472243765},height_95%_HPD={11.952054999999959,11.952054999999987},rate_95%_HPD={2.50849376460533E-4,2.792657600434428E-4},length_95%_HPD={2.685299946763971,5.399254336763491},rate=2.6496353617225374E-4,length=3.962426385934022,rate_median=2.648970247752943E-4,length_median=3.9225669619682364,height_median=11.952054999999973,rate_range={2.3570588429703274E-4,2.995907747872008E-4},height_range={11.952054999999945,11.952055000000001},height=11.952055000001522]:3.92257,ERR2265665[&length_range={1.5990303692383279,7.348228472243765},height_95%_HPD={11.952054999999959,11.952054999999987},rate_95%_HPD={2.50849376460533E-4,2.792657600434428E-4},length_95%_HPD={2.685299946763971,5.399254336763491},rate=2.6496353617225374E-4,length=3.962426385934022,rate_median=2.648970247752943E-4,length_median=3.9225669619682364,height_median=11.952054999999973,rate_range={2.3570588429703274E-4,2.995907747872008E-4},height_range={11.952054999999945,11.952055000000001},height=11.952055000001522]:3.92257)[&length_range={2.837322584973826,10.17593223807826},rate_95%_HPD={2.50849376460533E-4,2.792657600434428E-4},length_95%_HPD={4.694574400955627,8.302786395050116},length=6.5085128868384,posterior=1.0,height_median=15.874621961968202,rate_range={2.3570588429703274E-4,2.995907747872008E-4},height_range={13.5510853692383,19.30028347224373},height_95%_HPD={14.63735494676395,17.351309336763457},rate=2.6496353617225374E-4,rate_median=2.648970247752943E-4,length_median=6.490187642239505,height=15.914481385934062]:6.56239,(ERR2265663[&length_range={0.2205992980296596,6.343734515252876},height_95%_HPD={11.952054999999959,11.952054999999987},rate_95%_HPD={2.50849376460533E-4,2.792657600434428E-4},length_95%_HPD={0.6000072242727761,3.2552693413759126},rate=2.6496353617225374E-4,length=1.8258721183353137,rate_median=2.648970247752943E-4,length_median=1.7341785882050633,height_median=11.952054999999973,rate_range={2.3570588429703274E-4,2.995907747872008E-4},height_range={11.952054999999945,11.952055000000001},height=11.952055000001522]:1.73418,(ERR2265666[&length_range={9.533315665777309E-6,2.889128966002774},height_95%_HPD={11.952054999999959,11.952054999999987},rate_95%_HPD={2.50849376460533E-4,2.792657600434428E-4},length_95%_HPD={9.533315665777309E-6,0.7181082341805887},rate=2.6496353617225374E-4,length=0.24145468644901313,rate_median=2.648970247752943E-4,length_median=0.16762299775382417,height_median=11.952054999999973,rate_range={2.3570588429703274E-4,2.995907747872008E-4},height_range={11.952054999999945,11.952055000000001},height=11.952055000001522]:0.167617,ERR2265664[&length_range={9.533315665777309E-6,2.889128966002774},height_95%_HPD={11.952054999999959,11.952054999999987},rate_95%_HPD={2.50849376460533E-4,2.792657600434428E-4},length_95%_HPD={9.533315665777309E-6,0.7181082341805887},rate=2.6496353617225374E-4,length=0.2414485836889138,rate_median=2.648970247752943E-4,length_median=0.16762299775382417,height_median=11.952054999999973,rate_range={2.3570588429703274E-4,2.995907747872008E-4},height_range={11.952054999999945,11.952055000000001},height=11.952055000001522]:0.167617)[&length_range={0.004673036481703363,6.183399325340593},rate_95%_HPD={2.50849376460533E-4,2.792657600434428E-4},length_95%_HPD={0.3362473444498466,3.036638132696769},length=1.5845203277602096,posterior=0.99994671308549,height_median=12.119671696208103,rate_range={2.3570588429703274E-4,2.995907747872008E-4},height_range={11.952064533315632,14.841183966002749},height_95%_HPD={11.952064533315632,12.670031286140834},rate=2.649633237110112E-4,rate_median=2.6489698220647786E-4,length_median=1.4945151471769336,height=12.193451269712716]:1.56656)[&length_range={3.2752362981447014,13.01543747926587},rate_95%_HPD={2.50849376460533E-4,2.792657600434428E-4},length_95%_HPD={6.422792945632031,10.979407915070036},length=8.645036333847948,posterior=1.0,height_median=13.686233588205035,rate_range={2.3570588429703274E-4,2.995907747872008E-4},height_range={12.172654298029641,18.295789515252856},height_95%_HPD={12.552062224272749,15.207324341375873},rate=2.6496353617225374E-4,rate_median=2.648970247752943E-4,length_median=8.683694023450592,height=13.77795793892454]:8.75078)[&length_range={2.2459521234492215,10.29877873062443},rate_95%_HPD={2.50849376460533E-4,2.792657600434428E-4},length_95%_HPD={3.877623818785942,7.540636540203572},length=5.682343291906339,posterior=1.0,height_median=22.437009512303465,rate_range={2.3570588429703274E-4,2.995907747872008E-4},height_range={17.764205896556515,26.19829566526936},height_95%_HPD={20.566169758722232,24.241031210542737},rate=2.6496353617225374E-4,rate_median=2.648970247752943E-4,length_median=5.667261914682211,height=22.422994272772304]:5.13060,((((((((((SAMN19110440[&length_range={4.169566063982851,11.332829424478396},height_95%_HPD={2.952054999999959,2.952054999999987},rate_95%_HPD={2.50849376460533E-4,2.792657600434428E-4},length_95%_HPD={5.762755560173803,9.141285672320812},rate=2.6496353617225374E-4,length=7.472645178417287,rate_median=2.648970247752943E-4,length_median=7.462302948661401,height_median=2.952054999999973,rate_range={2.3570588429703274E-4,2.995907747872008E-4},height_range={2.9520549999999375,2.9520550000000085},height=2.9520550000013905]:7.49110,SAMN19110427[&length_range={5.232244305940141,12.384135529039055},height_95%_HPD={1.9520549999999588,1.9520549999999872},rate_95%_HPD={2.50849376460533E-4,2.792657600434428E-4},length_95%_HPD={6.796743581317905,10.68257165754237},rate=2.6496353617225374E-4,length=8.668667435011828,rate_median=2.648970247752943E-4,length_median=8.615050936957166,height_median=1.952054999999973,rate_range={2.3570588429703274E-4,2.995907747872008E-4},height_range={1.9520549999999375,1.9520550000000085},height=1.9520550000013015]:8.49110)[&length_range={0.06179652753010423,5.64061298982255},rate_95%_HPD={2.5093991074716404E-4,2.792690787383814E-4},length_95%_HPD={0.4748114172668352,3.3735899543799004},length=1.8843066476915478,posterior=0.8908506367786284,height_median=10.443154288810856,rate_range={2.3570588429703274E-4,2.995907747872008E-4},height_range={7.184299305940112,13.769367274051568},height_95%_HPD={8.802573603603122,12.117412846539075},rate=2.6498662522161335E-4,rate_median=2.649210497264981E-4,length_median=1.821594803157164,height=10.445642370694017]:1.76616,(((((SAMN19110444[&length_range={2.849170293088603,7.944404603755517},height_95%_HPD={2.952054999999959,2.952054999999987},rate_95%_HPD={2.50849376460533E-4,2.792657600434428E-4},length_95%_HPD={4.382182216281945,6.565098356973737},rate=2.6496353617225374E-4,length=5.478809944399229,rate_median=2.648970247752943E-4,length_median=5.482337857140049,height_median=2.952054999999973,rate_range={2.3570588429703274E-4,2.995907747872008E-4},height_range={2.952054999999934,2.9520550000000085},height=2.9520550000013905]:5.48234,SAMN19110442[&length_range={3.849170293088603,8.944404603755517},height_95%_HPD={1.9520549999999588,1.9520549999999872},rate_95%_HPD={2.50849376460533E-4,2.792657600434428E-4},length_95%_HPD={5.382182216281945,7.565098356973737},rate=2.6496353617225374E-4,length=6.478809944399274,rate_median=2.648970247752943E-4,length_median=6.482337857140049,height_median=1.952054999999973,rate_range={2.3570588429703274E-4,2.995907747872008E-4},height_range={1.9520549999999304,1.9520550000000085},height=1.9520550000013015]:6.48234)[&length_range={0.15514321843355816,3.903843818507947},rate_95%_HPD={2.50849376460533E-4,2.792657600434428E-4},length_95%_HPD={0.5655289083181252,2.4834050582793488},length=1.5140954878604382,posterior=1.0,height_median=8.434392857140036,rate_range={2.3570588429703274E-4,2.995907747872008E-4},height_range={5.801225293088564,10.896459603755488},height_95%_HPD={7.334237216281924,9.517153356973694},rate=2.6496353617225374E-4,rate_median=2.648970247752943E-4,length_median=1.4735604383868903,height=8.43086494439923]:1.32175,(SAMN19110431[&length_range={3.503894573061671,9.369796919682166},height_95%_HPD={1.9520549999999588,1.9520549999999872},rate_95%_HPD={2.50849376460533E-4,2.792657600434428E-4},length_95%_HPD={4.809728097103019,7.645440884234459},rate=2.6496353617225374E-4,length=6.246381349218362,rate_median=2.648970247752943E-4,length_median=6.24317613424982,height_median=1.952054999999973,rate_range={2.3570588429703274E-4,2.995907747872008E-4},height_range={1.9520549999999375,1.9520550000000085},height=1.9520550000013013]:5.95461,SAMN19110441[&length_range={3.503894573061671,8.568073297734443},height_95%_HPD={1.9520549999999588,1.9520549999999872},rate_95%_HPD={2.50849376460533E-4,2.792657600434428E-4},length_95%_HPD={4.763035405935943,7.1986448053036405},rate=2.6496353617225374E-4,length=6.006408544217613,rate_median=2.648970247752943E-4,length_median=6.0120958780818725,height_median=1.952054999999973,rate_range={2.3570588429703274E-4,2.995907747872008E-4},height_range={1.9520549999999375,1.9520550000000085},height=1.9520550000013015]:5.95461)[&length_range={0.0025420656996679725,4.40171677162441},rate_95%_HPD={2.5104605880901684E-4,2.7943481005258134E-4},length_95%_HPD={0.8227027630696959,3.0420818977845485},length=1.8503058838433193,posterior=0.6892307145775236,height_median=7.9066633183628845,rate_range={2.3735560208229024E-4,2.995907747872008E-4},height_range={5.455949573061645,10.294522275435291},height_95%_HPD={6.686691499016703,9.107094670530131},rate=2.6531066572008886E-4,rate_median=2.652535827609586E-4,length_median=1.8190044968787982,height=7.9065152500412825]:1.84948)[&length_range={0.011889679203992642,2.4909756429378795},rate_95%_HPD={2.510818473439478E-4,2.7942948688159064E-4},length_95%_HPD={0.07495501792302406,1.1702797508309661},length=0.5795387328770586,posterior=0.6707046306328709,height_median=9.756143265607385,rate_range={2.382189963163452E-4,2.995907747872008E-4},height_range={7.729043250483183,11.956961037176946},height_95%_HPD={8.737549227486774,10.786594148923555},rate=2.653461567080434E-4,rate_median=2.6529784254955357E-4,length_median=0.5316309969894712,height=9.768202439851958]:0.560130,(SAMN19110434[&length_range={4.167934671452195,8.822265442076365},height_95%_HPD={2.952054999999959,2.952054999999987},rate_95%_HPD={2.50849376460533E-4,2.792657600434428E-4},length_95%_HPD={5.277151421648371,7.451271337336365},rate=2.6496353617225374E-4,length=6.338859336016763,rate_median=2.648970247752943E-4,length_median=6.310501758925037,height_median=2.952054999999973,rate_range={2.3570588429703274E-4,2.995907747872008E-4},height_range={2.9520549999999375,2.9520550000000085},height=2.9520550000013905]:6.31502,(SAMN19110438[&length_range={2.101895442080136,7.11016288420778},height_95%_HPD={2.952054999999959,2.952054999999987},rate_95%_HPD={2.50849376460533E-4,2.792657600434428E-4},length_95%_HPD={3.363531160609968,5.648340378518748},rate=2.6496353617225374E-4,length=4.495715371897919,rate_median=2.648970247752943E-4,length_median=4.477674362289048,height_median=2.952054999999973,rate_range={2.3570588429703274E-4,2.995907747872008E-4},height_range={2.952054999999934,2.9520550000000085},height=2.9520550000013905]:4.47767,SAMN19110428[&length_range={3.101895442080136,8.11016288420778},height_95%_HPD={1.9520549999999588,1.9520549999999872},rate_95%_HPD={2.50849376460533E-4,2.792657600434428E-4},length_95%_HPD={4.363531160609968,6.648340378518748},rate=2.6496353617225374E-4,length=5.495715371897964,rate_median=2.648970247752943E-4,length_median=5.477674362289048,height_median=1.952054999999973,rate_range={2.3570588429703274E-4,2.995907747872008E-4},height_range={1.9520549999999304,1.9520550000000085},height=1.9520550000013015]:5.47767)[&length_range={0.40456585050254823,4.261533165741759},rate_95%_HPD={2.50849376460533E-4,2.792657600434428E-4},length_95%_HPD={0.9463670687235322,2.8060968404021427},length=1.8588924069263957,posterior=1.0,height_median=7.429729362289006,rate_range={2.3570588429703274E-4,2.995907747872008E-4},height_range={5.053950442080108,10.062217884207751},height_95%_HPD={6.315586160609946,8.600395378518726},rate=2.6496353617225374E-4,rate_median=2.648970247752943E-4,length_median=1.8257803196882278,height=7.4477703718980175]:1.83735)[&length_range={0.009304276418038882,3.3794950172389484},rate_95%_HPD={2.5085553357540285E-4,2.792657600434428E-4},length_95%_HPD={0.46654796184888525,1.987148958092181},length=1.1882131681341044,posterior=0.977441872857422,height_median=9.267075849954956,rate_range={2.3570588429703274E-4,2.995907747872008E-4},height_range={7.153222805960951,11.774320442076327},height_95%_HPD={8.258444193957047,10.4198084578681},rate=2.6499204758052033E-4,rate_median=2.6492989960320276E-4,length_median=1.1514197178001435,height=9.29617958626445]:1.04920)[&length_range={0.0108436982464859,2.3301500770190486},rate_95%_HPD={2.510717804941216E-4,2.7941752818056565E-4},length_95%_HPD={0.3283700469610995,1.3666222344268526},length=0.8066103841133949,posterior=0.6472939128581324,height_median=10.31627296997945,rate_range={2.3832954844828368E-4,2.995907747872008E-4},height_range={8.597928449467506,12.432017343907756},height_95%_HPD={9.374578605238405,11.317266692979558},rate=2.6540410310269387E-4,rate_median=2.6535646732764957E-4,length_median=0.7761791423315332,height=10.33156115014191]:0.806151,(SAMN19110443[&length_range={4.822751410589278,10.115125779991684},height_95%_HPD={1.9520549999999588,1.9520549999999872},rate_95%_HPD={2.50849376460533E-4,2.792657600434428E-4},length_95%_HPD={6.086558260593861,8.557730390571756},rate=2.6496353617225374E-4,length=7.2758660931735,rate_median=2.648970247752943E-4,length_median=7.253955794519332,height_median=1.952054999999973,rate_range={2.3570588429703274E-4,2.995907747872008E-4},height_range={1.9520549999999375,1.9520550000000085},height=1.9520550000013013]:7.25396,SAMN19110436[&length_range={4.822751410589278,10.115125779991684},height_95%_HPD={1.9520549999999588,1.9520549999999872},rate_95%_HPD={2.50849376460533E-4,2.792657600434428E-4},length_95%_HPD={6.086558260593861,8.557730390571756},rate=2.6496353617225374E-4,length=7.2758660931735,rate_median=2.648970247752943E-4,length_median=7.253955794519332,height_median=1.952054999999973,rate_range={2.3570588429703274E-4,2.995907747872008E-4},height_range={1.9520549999999375,1.9520550000000085},height=1.9520550000013013]:7.25396)[&length_range={0.34421202638002946,4.614344262822346},rate_95%_HPD={2.50849376460533E-4,2.792657600434428E-4},length_95%_HPD={0.974855520768191,3.171420923048882},length=2.0658511784250515,posterior=1.0,height_median=9.206010794519312,rate_range={2.3570588429703274E-4,2.995907747872008E-4},height_range={6.77480641058925,12.067180779991645},height_95%_HPD={8.038613260593827,10.509785390571722},rate=2.6496353617225374E-4,rate_median=2.648970247752943E-4,length_median=2.027681094516188,height=9.227921093173414]:1.91641)[&length_range={0.026643661734384594,1.6210159066314258},rate_95%_HPD={2.510717804941216E-4,2.7941752818056565E-4},length_95%_HPD={0.10238280095808072,0.7937591498366068},length=0.4258900134903152,posterior=0.647205101333949,height_median=11.122423703870872,rate_range={2.3832954844828368E-4,2.995907747872008E-4},height_range={9.23799582495618,13.263772252918308},height_95%_HPD={10.120553730658223,12.184366999106977},rate=2.6540495000507895E-4,rate_median=2.6535769881790537E-4,length_median=0.4005913604867235,height=11.138125407730952]:0.428986,SAMN19110439[&length_range={4.169566063982851,11.448385623622345},height_95%_HPD={2.952054999999959,2.952054999999987},rate_95%_HPD={2.50849376460533E-4,2.792657600434428E-4},length_95%_HPD={7.487169762789295,9.98507434236272},rate=2.6496353617225374E-4,length=8.704263965213936,rate_median=2.648970247752943E-4,length_median=8.720221175998338,height_median=2.952054999999973,rate_range={2.3570588429703274E-4,2.995907747872008E-4},height_range={2.9520549999999375,2.9520550000000085},height=2.9520550000013905]:8.59935)[&length_range={0.027050612674592855,2.1433715749492386},rate_95%_HPD={2.510717804941216E-4,2.7941752818056565E-4},length_95%_HPD={0.18286779702446587,1.1662289600172038},length=0.6420818383781487,posterior=0.6440966979875309,height_median=11.55140940053022,rate_range={2.3832954844828368E-4,2.995907747872008E-4},height_range={9.625582111082611,13.790856236529848},height_95%_HPD={10.499014521155662,12.638946162378602},rate=2.6540659233657745E-4,rate_median=2.65359465951607E-4,length_median=0.6094997607987009,height=11.561685213472717]:0.657902)[&length_range={0.013393814230818535,1.9388924781089258},rate_95%_HPD={2.510818473439478E-4,2.794421863363761E-4},length_95%_HPD={0.05095497008225003,0.8746756743115647},length=0.4215684102517152,posterior=0.6063873248192686,height_median=12.209311630651818,rate_range={2.3832954844828368E-4,2.995907747872008E-4},height_range={10.182260040216537,14.864628047582958},height_95%_HPD={11.092549286200494,13.341120516821555},rate=2.6538378591824184E-4,rate_median=2.6533540988601283E-4,length_median=0.381971600174273,height=12.22833254081946]:0.434341,(SAMN19110437[&length_range={4.0233047097762515,12.621885256618356},height_95%_HPD={2.952054999999959,2.952054999999987},rate_95%_HPD={2.50849376460533E-4,2.792657600434428E-4},length_95%_HPD={5.356579614423614,9.988359425007602},rate=2.6496353617225374E-4,length=7.308693835821558,rate_median=2.648970247752943E-4,length_median=7.145072655817835,height_median=2.952054999999973,rate_range={2.3570588429703274E-4,2.995907747872008E-4},height_range={2.952054999999941,2.9520550000000085},height=2.9520550000013905]:7.06301,SAMN19110430[&length_range={5.0233047097762515,11.673545725066129},height_95%_HPD={1.9520549999999588,1.9520549999999872},rate_95%_HPD={2.50849376460533E-4,2.792657600434428E-4},length_95%_HPD={6.552254964318225,9.813568311430704},rate=2.6496353617225374E-4,length=8.091831257638214,rate_median=2.648970247752943E-4,length_median=8.062684419276945,height_median=1.952054999999973,rate_range={2.3570588429703274E-4,2.995907747872008E-4},height_range={1.9520549999999446,1.9520550000000085},height=1.9520550000013013]:8.06301)[&length_range={0.43168677887253715,6.246258839890989},rate_95%_HPD={2.5090168254422593E-4,2.792748035145576E-4},length_95%_HPD={1.2256194576801214,4.291000317295847},length=2.7137756961631605,posterior=0.9262153857084495,height_median=10.015069093508707,rate_range={2.3570588429703274E-4,2.995907747872008E-4},height_range={6.975359709776228,13.6256007250661},height_95%_HPD={8.501247474829515,11.76472858300361},rate=2.649725163378027E-4,rate_median=2.6490484946957833E-4,length_median=2.6757787623539517,height=10.044508112426113]:2.62858)[&length_range={0.07457386007135902,2.828877034083318},rate_95%_HPD={2.510717804941216E-4,2.7941752818056565E-4},length_95%_HPD={0.3057745904940816,1.6006205734222636},length=0.924155553449643,posterior=0.6472406259436224,height_median=12.64365274453963,rate_range={2.3832954844828368E-4,2.995907747872008E-4},height_range={10.617849381106407,15.25856893000698},height_95%_HPD={11.540776265637241,13.89694193216814},rate=2.6540457029483627E-4,rate_median=2.6535682920283E-4,length_median=0.8871324214581211,height=12.660539500657439]:1.02581,((SAMN40623229[&length_range={1.7409179980830092,11.409230804680691},height_95%_HPD={0.7150690000000708,0.7150690000000992},rate_95%_HPD={2.50849376460533E-4,2.792657600434428E-4},length_95%_HPD={3.0635379861664527,10.309568128715826},rate=2.6496353617225374E-4,length=7.1261302973692375,rate_median=2.648970247752943E-4,length_median=6.786872770142875,height_median=0.715069000000085,rate_range={2.3570588429703274E-4,2.995907747872008E-4},height_range={0.7150690000000495,0.7150690000001205},height=0.7150690000002812]:9.87463,((ERS3013706[&length_range={0.5039319980831212,9.281096428031947},height_95%_HPD={1.9520549999999588,1.9520549999999872},rate_95%_HPD={2.50849376460533E-4,2.792657600434428E-4},length_95%_HPD={1.7671050748537862,8.38998818822726},rate=2.6496353617225374E-4,length=5.267932247810973,rate_median=2.648970247752943E-4,length_median=4.098433586041406,height_median=1.952054999999973,rate_range={2.3570588429703274E-4,2.995907747872008E-4},height_range={1.9520549999999375,1.9520550000000085},height=1.9520550000013015]:8.06894,SAMN40623160[&length_range={1.069179797852371E-5,2.0545756984124797},height_95%_HPD={9.942465999999953,9.942465999999982},rate_95%_HPD={2.50849376460533E-4,2.792657600434428E-4},length_95%_HPD={1.069179797852371E-5,0.8367218246441812},rate=2.6496353617225374E-4,length=0.27251861876685723,rate_median=2.648970247752943E-4,length_median=0.17746176771973943,height_median=9.942465999999968,rate_range={2.3570588429703274E-4,2.995907747872008E-4},height_range={9.942465999999932,9.942466000000003},height=9.942465999989663]:0.0785248)[&length_range={0.008771410372302668,2.049385374942254},rate_95%_HPD={2.499810044541351E-4,2.778341338451474E-4},length_95%_HPD={0.0481545561287362,1.0116153927281726},length=0.49558249466438475,posterior=0.4595285884296346,height_median=10.020990754522504,rate_range={2.3735560208229024E-4,2.9462846093018417E-4},height_range={9.942491126524985,11.233151428031917},height_95%_HPD={9.942491126524985,10.275398729601722},rate=2.6421159031587505E-4,rate_median=2.641669850122655E-4,length_median=0.4510947095214899,height=10.054857174327628]:0.443686,((SAMN19110429[&length_range={3.544374458470605,9.8452962546818},height_95%_HPD={1.9520549999999588,1.9520549999999872},rate_95%_HPD={2.50849376460533E-4,2.792657600434428E-4},length_95%_HPD={5.346313800043608,8.041150764132176},rate=2.6496353617225374E-4,length=6.872275214380488,rate_median=2.648970247752943E-4,length_median=7.070141556810444,height_median=1.952054999999973,rate_range={2.3570588429703274E-4,2.995907747872008E-4},height_range={1.9520549999999375,1.9520550000000085},height=1.9520550000013015]:7.03497,((ERS3013726[&length_range={1.0116817635623105,7.394124712523654},height_95%_HPD={1.9520549999999588,1.9520549999999872},rate_95%_HPD={2.50849376460533E-4,2.792657600434428E-4},length_95%_HPD={1.318698947318628,3.855064075293508},rate=2.6496353617225374E-4,length=2.512140627061825,rate_median=2.648970247752943E-4,length_median=2.421453811353043,height_median=1.952054999999973,rate_range={2.3570588429703274E-4,2.995907747872008E-4},height_range={1.9520549999999375,1.9520550000000085},height=1.9520550000013015]:2.40007,(ERS3013723[&length_range={1.7058198285901938E-5,3.1660626390347915},height_95%_HPD={2.952054999999959,2.952054999999987},rate_95%_HPD={2.50849376460533E-4,2.792657600434428E-4},length_95%_HPD={1.7058198285901938E-5,1.2084377229066048},rate=2.6496353617225374E-4,length=0.4869511023416936,rate_median=2.648970247752943E-4,length_median=0.40694833724200397,height_median=2.952054999999973,rate_range={2.3570588429703274E-4,2.995907747872008E-4},height_range={2.9520549999999375,2.9520550000000085},height=2.9520550000013905]:0.406918,ERS3013727[&length_range={1.000017058198286,4.1660626390347915},height_95%_HPD={1.9520549999999588,1.9520549999999872},rate_95%_HPD={2.50849376460533E-4,2.792657600434428E-4},length_95%_HPD={1.000017058198286,2.2083642959036105},rate=2.6496353617225374E-4,length=1.4870072113500068,rate_median=2.648970247752943E-4,length_median=1.4069665655976826,height_median=1.952054999999973,rate_range={2.3570588429703274E-4,2.995907747872008E-4},height_range={1.9520549999999375,1.9520550000000085},height=1.9520550000013015]:1.40692)[&length_range={0.0041283243694918426,5.4763505184924055},rate_95%_HPD={2.5085553357540285E-4,2.792748035145576E-4},length_95%_HPD={0.060459890641971104,2.2709845309332},length=1.032937943272939,posterior=0.9995559423790831,height_median=3.358973067408609,rate_range={2.3570588429703274E-4,2.995907747872008E-4},height_range={2.952072058198276,6.118117639034772},height_95%_HPD={2.952072058198276,4.159611158354487},rate=2.649623214002209E-4,rate_median=2.6489625443346717E-4,length_median=0.9155620876639707,height=3.4388262224989448]:0.993153)[&length_range={7.262613564584797E-5,6.687026161711934},rate_95%_HPD={2.5085553357540285E-4,2.792556941356518E-4},length_95%_HPD={0.3623760618698828,5.437493880628056},length=2.6440721117007957,posterior=0.9661450469812963,height_median=4.35212572834547,rate_range={2.3570588429703274E-4,2.995907747872008E-4},height_range={3.016241649246574,9.166812295057014},height_95%_HPD={3.2483250212300483,5.721929868109793},rate=2.6496202689773565E-4,rate_median=2.6489553111976245E-4,length_median=2.228524389737844,height=4.438999553540524]:1.44822,(ERS3013716[&length_range={5.483421787624287E-4,5.143410335760194},height_95%_HPD={2.952054999999959,2.952054999999987},rate_95%_HPD={2.50849376460533E-4,2.792657600434428E-4},length_95%_HPD={0.09190874050571862,2.3056576388035124},rate=2.6496353617225374E-4,length=1.124142048684622,rate_median=2.648970247752943E-4,length_median=1.0275383092415011,height_median=2.952054999999973,rate_range={2.3570588429703274E-4,2.995907747872008E-4},height_range={2.9520549999999375,2.9520550000000156},height=2.9520550000013905]:1.02745,ERS3013707[&length_range={1.0005483421787624,6.143410335760194},height_95%_HPD={1.9520549999999588,1.9520549999999872},rate_95%_HPD={2.50849376460533E-4,2.792657600434428E-4},length_95%_HPD={1.0919087405057186,3.305265296687492},rate=2.6496353617225374E-4,length=2.1241104489094305,rate_median=2.648970247752943E-4,length_median=2.027541082065228,height_median=1.952054999999973,rate_range={2.3570588429703274E-4,2.995907747872008E-4},height_range={1.9520549999999375,1.9520550000000156},height=1.9520550000013015]:2.02745)[&length_range={0.015393957280409154,7.0416205753480545},rate_95%_HPD={2.50849376460533E-4,2.792657600434428E-4},length_95%_HPD={0.19485576377705716,3.460996431229308},length=1.5661353825181756,posterior=0.9998223769516332,height_median=3.9795055698679533,rate_range={2.3570588429703274E-4,2.995907747872008E-4},height_range={2.952603342178726,8.095465335760174},height_95%_HPD={3.0439637405056885,5.257266924369844},rate=2.649638226101073E-4,rate_median=2.648970247752943E-4,length_median=1.3606892426453552,height=4.0760479158217775]:1.82084)[&length_range={0.003005269826550361,5.822875446571448},rate_95%_HPD={2.510505392602572E-4,2.7945452867230027E-4},length_95%_HPD={1.6207535224847396,4.938971184404389},length=3.3094079956973834,posterior=0.6437414518907973,height_median=5.800343529788229,rate_range={2.3735560208229024E-4,2.995907747872008E-4},height_range={3.6883943770756673,9.30537088067333},height_95%_HPD={4.399372905519314,7.507137434188586},rate=2.6531340248136414E-4,rate_median=2.652745638560695E-4,length_median=3.3796674351375477,height=5.877883225363294]:3.18669)[&length_range={4.692838530395704E-5,2.2863977292305453},rate_95%_HPD={2.521880226331183E-4,2.805189128108988E-4},length_95%_HPD={4.692838530395704E-5,1.018533907672781},length=0.36828012071879745,posterior=0.21460416703671467,height_median=8.987029461260297,rate_range={2.3878141746464752E-4,2.91816146810077E-4},height_range={6.86983720893782,10.273740753753586},height_95%_HPD={8.15360726225316,9.559160122847143},rate=2.6587064454155557E-4,rate_median=2.6589506707826746E-4,length_median=0.28288912172753466,height=8.930796076448502]:0.367180,SAMN40623177[&length_range={5.4562598776897175E-6,1.6636401733037758},height_95%_HPD={9.126027999999891,9.12602799999992},rate_95%_HPD={2.50849376460533E-4,2.792657600434428E-4},length_95%_HPD={5.4562598776897175E-6,0.4479520792192506},rate=2.6496353617225374E-4,length=0.15117590720681912,rate_median=2.648970247752943E-4,length_median=0.1062516632751116,height_median=9.126027999999906,rate_range={2.3570588429703274E-4,2.995907747872008E-4},height_range={9.12602799999987,9.126027999999941},height=9.126028000013068]:0.228181)[&length_range={0.029987485971211925,3.217568688852653},rate_95%_HPD={2.510330867536933E-4,2.795028380928137E-4},length_95%_HPD={0.33543012942871187,1.827285974858917},length=1.0700085209222767,posterior=0.4645020337839038,height_median=9.354209188220395,rate_range={2.3878141746464752E-4,2.995907747872008E-4},height_range={9.126045797654257,11.130220645202161},height_95%_HPD={9.126045797654257,9.901482233645783},rate=2.6558903436141144E-4,rate_median=2.6555496602982724E-4,length_median=1.0493379420394575,height=9.416644346599915]:1.11047)[&length_range={6.523130527114063E-5,1.2567284639917133},rate_95%_HPD={2.5108611631853404E-4,2.783935689977043E-4},length_95%_HPD={6.523130527114063E-5,0.45868359073131515},length=0.15497015412564902,posterior=0.05307376685198671,height_median=10.464676355101993,rate_range={2.4245856431053905E-4,2.8977787502935156E-4},height_range={9.995399671895736,11.81616586399197},height_95%_HPD={10.065293437656589,11.000018638303892},rate=2.645947628877534E-4,rate_median=2.64475301822861E-4,length_median=0.10530705617010216,height=10.497480581423396]:0.125027)[&length_range={0.2963009461712556,4.505006465206298},rate_95%_HPD={2.510717804941216E-4,2.7941752818056565E-4},length_95%_HPD={0.7533867893040611,2.9610351032611852},length=1.810588759836595,posterior=0.6472406259436224,height_median=10.58970303537049,rate_range={2.3832954844828368E-4,2.995907747872008E-4},height_range={9.972217627979532,12.689307471424296},height_95%_HPD={10.07816700891457,11.25919243324185},rate=2.6540457029483627E-4,rate_median=2.6535682920283E-4,length_median=1.7651206659488814,height=10.632508399420363]:1.97537,((((((ERS2318697[&length_range={0.028307808152752134,4.230423121399371},height_95%_HPD={3.952054999999959,3.952054999999987},rate_95%_HPD={2.50849376460533E-4,2.792657600434428E-4},length_95%_HPD={0.12938575829513432,1.1465148125597384},rate=2.6496353617225374E-4,length=0.5935482278767321,rate_median=2.648970247752943E-4,length_median=0.5460951147353201,height_median=3.952054999999973,rate_range={2.3570588429703274E-4,2.995907747872008E-4},height_range={3.9520549999999375,3.9520550000000085},height=3.9520550000014345]:0.544159,ERS2318682[&length_range={0.028307808152752134,2.862683393305158},height_95%_HPD={3.952054999999959,3.952054999999987},rate_95%_HPD={2.50849376460533E-4,2.792657600434428E-4},length_95%_HPD={0.12977669802679515,1.1422192218430398},rate=2.6496353617225374E-4,length=0.5917704281982452,rate_median=2.648970247752943E-4,length_median=0.5452349308454041,height_median=3.952054999999973,rate_range={2.3570588429703274E-4,2.995907747872008E-4},height_range={3.9520549999999375,3.9520550000000085},height=3.9520550000014345]:0.544159)[&length_range={4.3866854186003224E-4,4.0239885519184},rate_95%_HPD={2.5085553357540285E-4,2.792748035145576E-4},length_95%_HPD={0.0037512648948743177,0.9440384305812186},length=0.37443894447334514,posterior=0.9925931188831063,height_median=4.496213885095493,rate_range={2.3570588429703274E-4,2.995907747872008E-4},height_range={3.980362808152705,6.769991330551868},height_95%_HPD={4.088580518668898,5.096426051804819},rate=2.649671120139885E-4,rate_median=2.648995855156619E-4,length_median=0.29667924303698046,height=4.542288981259769]:0.310307,(ERS2318680[&length_range={1.7217131905500338E-5,3.3281088122385727},height_95%_HPD={3.952054999999959,3.952054999999987},rate_95%_HPD={2.50849376460533E-4,2.792657600434428E-4},length_95%_HPD={1.7217131905500338E-5,0.8831282058236942},rate=2.6496353617225374E-4,length=0.31525072794204057,rate_median=2.648970247752943E-4,length_median=0.23032835225283854,height_median=3.952054999999973,rate_range={2.3570588429703274E-4,2.995907747872008E-4},height_range={3.9520549999999375,3.952055000000005},height=3.9520550000014345]:0.185183,ERS2318681[&length_range={1.7217131905500338E-5,3.4917454042299205},height_95%_HPD={3.952054999999959,3.952054999999987},rate_95%_HPD={2.50849376460533E-4,2.792657600434428E-4},length_95%_HPD={1.7217131905500338E-5,0.8823100285629204},rate=2.6496353617225374E-4,length=0.31511377102442373,rate_median=2.648970247752943E-4,length_median=0.22928016879150093,height_median=3.952054999999973,rate_range={2.3570588429703274E-4,2.995907747872008E-4},height_range={3.9520549999999375,3.952055000000005},height=3.9520550000014345]:0.185183)[&length_range={8.979431874500676E-6,3.732344628071774},rate_95%_HPD={2.5091390939488146E-4,2.792626484743165E-4},length_95%_HPD={4.106165777795212E-4,1.3544255863380377},length=0.6397050587611748,posterior=0.8237268868008313,height_median=4.13723801605996,rate_range={2.3735560208229024E-4,2.995907747872008E-4},height_range={3.9520722171318887,6.130009925855841},height_95%_HPD={3.9520927639937398,4.656694631826465},rate=2.6492768289550895E-4,rate_median=2.648891160157607E-4,length_median=0.5925001945135051,height=4.203592614208177]:0.669283)[&length_range={2.483808736286619E-5,5.271351912833495},rate_95%_HPD={2.510452143034672E-4,2.792556941356518E-4},length_95%_HPD={7.321312898511678E-5,1.5612173609888247},length=0.6405642459571714,posterior=0.7730865557114691,height_median=4.80652073292196,rate_range={2.382189963163452E-4,2.995907747872008E-4},height_range={4.048514354794833,8.182478121399349},height_95%_HPD={4.251895717305729,5.522260222008011},rate=2.6479426353921324E-4,rate_median=2.647310416899276E-4,length_median=0.527187748751397,height=4.853386893216013]:0.453169,ERS2318693[&length_range={0.004266472284018441,5.43228081441371},height_95%_HPD={3.952054999999959,3.952054999999987},rate_95%_HPD={2.50849376460533E-4,2.792657600434428E-4},length_95%_HPD={0.03773909960516164,2.369501063853935},rate=2.6496353617225374E-4,length=1.1671906790887765,rate_median=2.648970247752943E-4,length_median=1.0905089455475787,height_median=3.952054999999973,rate_range={2.3570588429703274E-4,2.995907747872008E-4},height_range={3.9520549999999375,3.952055000000005},height=3.9520550000014345]:1.30763)[&length_range={1.009825707498635E-5,6.8036333200983705},rate_95%_HPD={2.510452143034672E-4,2.7942948688159064E-4},length_95%_HPD={6.224988010412602E-4,4.680815694185488},length=2.7562908826426797,posterior=0.678804241638395,height_median=5.25968940599787,rate_range={2.3570588429703274E-4,2.995907747872008E-4},height_range={4.159633507235057,9.011991177711025},height_95%_HPD={4.389414212009509,6.516627650069019},rate=2.649622946700958E-4,rate_median=2.6487989533350036E-4,length_median=3.3212753133662423,height=5.358336263335435]:3.89666,(SAMN40623168[&length_range={0.05829746023002258,7.83811028923013},height_95%_HPD={7.701369999999983,7.701370000000011},rate_95%_HPD={2.50849376460533E-4,2.792657600434428E-4},length_95%_HPD={0.15151518301605105,1.4804553936340543},rate=2.6496353617225374E-4,length=0.8477386645895876,rate_median=2.648970247752943E-4,length_median=0.6647808397366664,height_median=7.701369999999997,rate_range={2.3570588429703274E-4,2.995907747872008E-4},height_range={7.701369999999969,7.701370000000033},height=7.701370000007608]:0.662599,(ERS3013710[&length_range={0.01942074704306318,5.749159036337},height_95%_HPD={3.952054999999959,3.952054999999987},rate_95%_HPD={2.50849376460533E-4,2.792657600434428E-4},length_95%_HPD={0.1901979429206051,2.6165838802910644},rate=2.6496353617225374E-4,length=1.281205535900488,rate_median=2.648970247752943E-4,length_median=1.1593609464557195,height_median=3.952054999999973,rate_range={2.3570588429703274E-4,2.995907747872008E-4},height_range={3.9520549999999446,3.9520550000000085},height=3.9520550000014345]:1.18595,(ERS2318685[&length_range={2.2799534198369997E-6,4.035711072455462},height_95%_HPD={3.952054999999959,3.952054999999987},rate_95%_HPD={2.50849376460533E-4,2.792657600434428E-4},length_95%_HPD={2.2799534198369997E-6,1.0143285066568941},rate=2.6496353617225374E-4,length=0.33658656590422004,rate_median=2.648970247752943E-4,length_median=0.22728648453286748,height_median=3.952054999999973,rate_range={2.3570588429703274E-4,2.995907747872008E-4},height_range={3.952054999999941,3.9520550000000085},height=3.9520550000014345]:0.205008,ERS2318700[&length_range={2.2799534198369997E-6,3.461252875052068},height_95%_HPD={3.952054999999959,3.952054999999987},rate_95%_HPD={2.50849376460533E-4,2.792657600434428E-4},length_95%_HPD={2.2799534198369997E-6,1.0133788329365867},rate=2.6496353617225374E-4,length=0.33597844038425756,rate_median=2.648970247752943E-4,length_median=0.22719352422797812,height_median=3.952054999999973,rate_range={2.3570588429703274E-4,2.995907747872008E-4},height_range={3.952054999999941,3.9520550000000085},height=3.9520550000014345]:0.205008)[&length_range={1.265394615455051E-4,5.991286754398947},rate_95%_HPD={2.5081877180620644E-4,2.792657600434428E-4},length_95%_HPD={0.12519671332498383,4.628227323968787},length=2.3450700150068853,posterior=0.9315796017691256,height_median=4.1570633493058295,rate_range={2.3570588429703274E-4,2.995907747872008E-4},height_range={3.9520572799533937,7.3723404320227885},height_95%_HPD={3.9520572799533937,4.8499232113974315},rate=2.649516708943779E-4,rate_median=2.6488338898725126E-4,length_median=1.8234055080534084,height=4.25282513066551]:0.980943)[&length_range={6.798510443104533E-4,5.792766017264897},rate_95%_HPD={2.509199271329372E-4,2.7945452867230027E-4},length_95%_HPD={1.3359232291442051,4.55472975893776},length=3.06815627950484,posterior=0.5811293273415158,height_median=5.138006055718254,rate_range={2.3570588429703274E-4,2.995907747872008E-4},height_range={4.0261071904819445,8.634008298569476},height_95%_HPD={4.1906659829497634,6.565044609669144},rate=2.6509957207765427E-4,rate_median=2.650215378027984E-4,length_median=3.198122115427174,height=5.258607518039352]:3.22596)[&length_range={0.012681467144396663,4.334829831374025},rate_95%_HPD={2.5090168254422593E-4,2.7941752818056565E-4},length_95%_HPD={0.20532196846388828,2.0710732054572407},length=0.9834588182312523,posterior=0.5685891401268228,height_median=8.363969421293348,rate_range={2.3570588429703274E-4,2.995907747872008E-4},height_range={7.759725820842167,10.608545269466227},height_95%_HPD={7.907141043987263,9.001888968374718},rate=2.6502715953943807E-4,rate_median=2.6494409493429E-4,length_median=0.8735650233386298,height=8.409324497586335]:0.792377)[&length_range={3.8234528536840173E-4,3.9691811806982447},rate_95%_HPD={2.5082253720428723E-4,2.790888765418251E-4},length_95%_HPD={0.17865573080308295,2.2421098274439295},length=1.1745646965395666,posterior=0.8302101280662179,height_median=9.15634618820285,rate_range={2.3570588429703274E-4,2.995907747872008E-4},height_range={8.035620009117665,11.396062400001362},height_95%_HPD={8.446382273660205,10.020574094090716},rate=2.648098663508347E-4,rate_median=2.6474245468834773E-4,length_median=1.1089925080238157,height=9.198089768784333]:1.07390,((SAMN40623186[&length_range={0.1711913714379989,7.114028700956258},height_95%_HPD={4.399999999999849,4.399999999999878},rate_95%_HPD={2.50849376460533E-4,2.792657600434428E-4},length_95%_HPD={0.5511531497356392,3.712682318483523},rate=2.6496353617225374E-4,length=1.9905773771744244,rate_median=2.648970247752943E-4,length_median=1.8731754852472227,height_median=4.399999999999864,rate_range={2.3570588429703274E-4,2.995907747872008E-4},height_range={4.399999999999828,4.3999999999998956},height=4.399999999995988]:3.88325,(((SAMN08744330[&length_range={0.029819117725317312,2.9410686044039434},height_95%_HPD={3.452054999999959,3.452054999999987},rate_95%_HPD={2.50849376460533E-4,2.792657600434428E-4},length_95%_HPD={0.1267282894620485,1.3929227783642872},rate=2.6496353617225374E-4,length=0.7089184232413649,rate_median=2.648970247752943E-4,length_median=0.6487832294502054,height_median=3.452054999999973,rate_range={2.3570588429703274E-4,2.995907747872008E-4},height_range={3.4520549999999375,3.4520550000000085},height=3.452055000001416]:0.648783,SAMN08744331[&length_range={0.029819117725317312,2.9410686044039434},height_95%_HPD={3.452054999999959,3.452054999999987},rate_95%_HPD={2.50849376460533E-4,2.792657600434428E-4},length_95%_HPD={0.1267282894620485,1.3929227783642872},rate=2.6496353617225374E-4,length=0.7089184232413649,rate_median=2.648970247752943E-4,length_median=0.6487832294502054,height_median=3.452054999999973,rate_range={2.3570588429703274E-4,2.995907747872008E-4},height_range={3.4520549999999375,3.4520550000000085},height=3.452055000001416]:0.648783)[&length_range={0.19470543134070617,5.689547907584417},rate_95%_HPD={2.50849376460533E-4,2.792657600434428E-4},length_95%_HPD={0.8341369272855443,3.335053772865864},length=2.0307646988275656,posterior=1.0,height_median=4.100838229450179,rate_range={2.3570588429703274E-4,2.995907747872008E-4},height_range={3.4818741177253045,6.393123604403932},height_95%_HPD={3.5787832894620166,4.844977778364257},rate=2.6496353617225374E-4,rate_median=2.648970247752943E-4,length_median=1.9812401957788235,height=4.160973423241315]:2.03496,SAMN08744332[&length_range={0.3207785945057724,5.346949806312354},height_95%_HPD={4.205480000000065,4.205480000000094},rate_95%_HPD={2.50849376460533E-4,2.792657600434428E-4},length_95%_HPD={0.8379345097814923,3.242214803540345},rate=2.6496353617225374E-4,length=1.9862581220688542,rate_median=2.648970247752943E-4,length_median=1.9303223150007636,height_median=4.20548000000008,rate_range={2.3570588429703274E-4,2.995907747872008E-4},height_range={4.205480000000048,4.205480000000115},height=4.205480000002646]:1.93032)[&length_range={0.0770067529733236,8.553491312763525},rate_95%_HPD={2.50849376460533E-4,2.792657600434428E-4},length_95%_HPD={0.6684159752296033,4.047490306457264},length=2.3110025690330835,posterior=1.0,height_median=6.135802315000852,rate_range={2.3570588429703274E-4,2.995907747872008E-4},height_range={4.526258594505844,9.552429806312432},height_95%_HPD={5.043414509781567,7.447694803540426},rate=2.6496353617225374E-4,rate_median=2.648970247752943E-4,length_median=2.225866011651931,height=6.191738122068929]:1.46233,(((ERS1572785[&length_range={0.0012674515947952436,4.724520262814643},height_95%_HPD={3.952054999999959,3.952054999999987},rate_95%_HPD={2.50849376460533E-4,2.792657600434428E-4},length_95%_HPD={0.0327113631597955,2.064003810204471},rate=2.6496353617225374E-4,length=0.9116842019100578,rate_median=2.648970247752943E-4,length_median=0.7891448237629302,height_median=3.952054999999973,rate_range={2.3570588429703274E-4,2.995907747872008E-4},height_range={3.9520549999999375,3.9520550000000085},height=3.9520550000014345]:0.840658,(ERS1572793[&length_range={3.74214062537348E-6,3.926156167920748},height_95%_HPD={3.952054999999959,3.952054999999987},rate_95%_HPD={2.50849376460533E-4,2.792657600434428E-4},length_95%_HPD={3.74214062537348E-6,0.9356556470403357},rate=2.6496353617225374E-4,length=0.30701804365468804,rate_median=2.648970247752943E-4,length_median=0.20574357676354893,height_median=3.952054999999973,rate_range={2.3570588429703274E-4,2.995907747872008E-4},height_range={3.9520549999999375,3.9520550000000085},height=3.9520550000014345]:0.334859,(ERS1572815[&length_range={1.0000015513337992,4.491757440533437},height_95%_HPD={2.952054999999959,2.952054999999987},rate_95%_HPD={2.50849376460533E-4,2.792657600434428E-4},length_95%_HPD={1.0000015513337992,1.9638430943400182},rate=2.6496353617225374E-4,length=1.3088232144890215,rate_median=2.648970247752943E-4,length_median=1.2008646096149214,height_median=2.952054999999973,rate_range={2.3570588429703274E-4,2.995907747872008E-4},height_range={2.9520549999999375,2.9520550000000085},height=2.9520550000013905]:1.12307,ERR2265589[&length_range={1.5513337991990284E-6,3.614713347027272},height_95%_HPD={3.952054999999959,3.952054999999987},rate_95%_HPD={2.50849376460533E-4,2.792657600434428E-4},length_95%_HPD={1.5513337991990284E-6,0.961400964497364},rate=2.6496353617225374E-4,length=0.31072238869234153,rate_median=2.648970247752943E-4,length_median=0.20387623728860405,height_median=3.952054999999973,rate_range={2.3570588429703274E-4,2.995907747872008E-4},height_range={3.9520549999999375,3.9520550000000085},height=3.9520550000014345]:0.123067)[&length_range={5.3889289389985606E-5,3.340766206234891},rate_95%_HPD={2.507677476056844E-4,2.790184572205023E-4},length_95%_HPD={5.3889289389985606E-5,1.274369187142094},length=0.42965900172289845,posterior=0.34517486989111706,height_median=4.075121802120158,rate_range={2.3570588429703274E-4,2.9462846093018417E-4},height_range={3.9520565513337793,5.739714271618713},height_95%_HPD={3.95207994849525,4.526393967102255},rate=2.6495310064737987E-4,rate_median=2.6490305881888215E-4,length_median=0.3001584772156791,height=4.137910550360659]:0.211792)[&length_range={6.467997527703773E-5,4.152218250482105},rate_95%_HPD={2.5078799025211776E-4,2.7930890805793405E-4},length_95%_HPD={6.467997527703773E-5,1.6820881453584482},length=0.72868234770839,posterior=0.5810582781221691,height_median=4.286913842100596,rate_range={2.382189963163452E-4,2.9462846093018417E-4},height_range={3.9547775967455507,6.108891921185055},height_95%_HPD={3.9620953559766576,4.879860546114369},rate=2.650177975444087E-4,rate_median=2.649822600759687E-4,length_median=0.6402418646708501,height=4.346752261217828]:0.505799)[&length_range={1.7081417265796262E-4,4.727851353078939},rate_95%_HPD={2.504803796021167E-4,2.7884551798187517E-4},length_95%_HPD={1.7081417265796262E-4,2.177947511285871},length=1.015190964740898,posterior=0.7337963374127426,height_median=4.792712681620362,rate_range={2.3735560208229024E-4,2.995907747872008E-4},height_range={3.997552208890916,7.581142293328828},height_95%_HPD={4.164201373537733,5.621409857057213},rate=2.6486709645632194E-4,rate_median=2.6477312268386875E-4,length_median=0.9346286961964831,height=4.844627811879532]:0.758078,((((SAMN40623236[&length_range={6.963095674938913E-6,6.608901033893744},height_95%_HPD={0.7041099999998863,0.7041099999999147},rate_95%_HPD={2.50849376460533E-4,2.792657600434428E-4},length_95%_HPD={6.963095674938913E-6,3.781985441323216},rate=2.6496353617225374E-4,length=1.6601954035151185,rate_median=2.648970247752943E-4,length_median=1.8703546584727229,height_median=0.7041099999999005,rate_range={2.3570588429703274E-4,2.995907747872008E-4},height_range={0.704109999999865,0.7041099999999361},height=0.7041099999993498]:2.60784,(((ERR2269809[&length_range={0.007235497359207033,1.6840446475960267},height_95%_HPD={1.7917809999998866,1.791780999999915},rate_95%_HPD={2.50849376460533E-4,2.792657600434428E-4},length_95%_HPD={0.03393364115694242,0.6952690035688982},rate=2.6496353617225374E-4,length=0.336392168874452,rate_median=2.648970247752943E-4,length_median=0.3044705253917983,height_median=1.7917809999999008,rate_range={2.3570588429703274E-4,2.995907747872008E-4},height_range={1.7917809999998582,1.7917809999999434},height=1.7917810000000778]:0.304433,ERR2269810[&length_range={0.007235497359207033,1.6840446475960267},height_95%_HPD={1.7917809999998866,1.791780999999915},rate_95%_HPD={2.50849376460533E-4,2.792657600434428E-4},length_95%_HPD={0.0329224112671318,0.6941261589772503},rate=2.6496353617225374E-4,length=0.3363601365018533,rate_median=2.648970247752943E-4,length_median=0.30446894877310315,height_median=1.7917809999999008,rate_range={2.3570588429703274E-4,2.995907747872008E-4},height_range={1.7917809999998582,1.7917809999999434},height=1.7917810000000778]:0.304433)[&length_range={5.900640670923885E-4,1.8127322795820726},rate_95%_HPD={2.5085553357540285E-4,2.792748035145576E-4},length_95%_HPD={0.010133902814348339,0.7755221562415657},length=0.34192187995185225,posterior=0.9996980408177765,height_median=2.0962140589085507,rate_range={2.3570588429703274E-4,2.995907747872008E-4},height_range={1.7990164973591156,3.475825647595922},height_95%_HPD={1.8249509421476375,2.485936818740008},rate=2.6496271800674866E-4,rate_median=2.648964487555281E-4,length_median=0.2966790983682013,height=2.128086837835073]:0.285293,(ERR2269617[&length_range={0.004204999558820255,2.407461488392168},height_95%_HPD={1.849314999999919,1.8493149999999474},rate_95%_HPD={2.50849376460533E-4,2.792657600434428E-4},length_95%_HPD={0.025026879046226025,0.9505781907500177},rate=2.6496353617225374E-4,length=0.45329033908881383,rate_median=2.648970247752943E-4,length_median=0.41348938810539826,height_median=1.8493149999999332,rate_range={2.3570588429703274E-4,2.995907747872008E-4},height_range={1.8493149999998906,1.8493149999999687},height=1.8493149999995127]:0.272176,ERR2269616[&length_range={4.4093789644117365E-4,2.0044371297948556},height_95%_HPD={1.8520550000000497,1.8520550000000782},rate_95%_HPD={2.50849376460533E-4,2.792657600434428E-4},length_95%_HPD={0.014947461042586152,0.8326340562969143},rate=2.6496353617225374E-4,length=0.3813054095180883,rate_median=2.648970247752943E-4,length_median=0.3410195302463861,height_median=1.852055000000064,rate_range={2.3570588429703274E-4,2.995907747872008E-4},height_range={1.8520550000000284,1.8520550000000995},height=1.8520549999992366]:0.269436)[&length_range={2.5719294640680346E-6,2.054257560177042},rate_95%_HPD={2.509985299814459E-4,2.791015928922322E-4},length_95%_HPD={2.5719294640680346E-6,0.6923405360018586},length=0.2694934901521728,posterior=0.32696850743352457,height_median=2.1214908941517407,rate_range={2.3570588429703274E-4,2.9462846093018417E-4},height_range={1.853519999558742,3.6107539557582555},height_95%_HPD={1.8619154257139598,2.5241439479981977},rate=2.649122530731156E-4,rate_median=2.6488974130024523E-4,length_median=0.2191861841274163,height=2.1570648273131923]:0.260016)[&length_range={6.925933736745549E-6,1.6756167839121159},rate_95%_HPD={2.5028539741747777E-4,2.7878218346031334E-4},length_95%_HPD={3.8440171428177905E-5,0.5568393053308434},length=0.19076981900343978,posterior=0.14593509653812678,height_median=2.3815069408522174,rate_range={2.3832954844828368E-4,2.8987313141216073E-4},height_range={1.8870985173230324,3.4842703782202307},height_95%_HPD={2.0138820107542728,2.8199183389463442},rate=2.647807870924948E-4,rate_median=2.64662583818653E-4,length_median=0.13779189493158928,height=2.4067227312519135]:0.188598,ERR2269618[&length_range={0.0031809378965719226,2.095006110693733},height_95%_HPD={1.849314999999919,1.8493149999999474},rate_95%_HPD={2.50849376460533E-4,2.792657600434428E-4},length_95%_HPD={0.028513231511547055,0.9540132191434574},rate=2.6496353617225374E-4,length=0.45530082923178206,rate_median=2.648970247752943E-4,length_median=0.4157063610268925,height_median=1.8493149999999332,rate_range={2.3570588429703274E-4,2.995907747872008E-4},height_range={1.8493149999998906,1.8493149999999687},height=1.8493149999995127]:0.720790)[&length_range={0.02342622416089224,4.447239693927665},rate_95%_HPD={2.50849376460533E-4,2.792657600434428E-4},length_95%_HPD={0.11626904127977467,1.8024821558854067},length=0.9121205046495909,posterior=0.9999822376951634,height_median=2.5701051047994685,rate_range={2.3570588429703274E-4,2.995907747872008E-4},height_range={1.9230366550985991,4.318737298938437},height_95%_HPD={2.122972620202262,3.136634833185365},rate=2.649637520512536E-4,rate_median=2.648970573401868E-4,length_median=0.8478751736022088,height=2.6018710808288503]:0.741846)[&length_range={2.2949380345993475E-4,5.110660165400091},rate_95%_HPD={2.504883998723712E-4,2.7939264755377866E-4},length_95%_HPD={8.59728380874003E-4,2.093459420213637},length=1.0576541730441054,posterior=0.33419776550205155,height_median=3.3119511543939097,rate_range={2.3832954844828368E-4,2.9462846093018417E-4},height_range={2.1221390409967427,5.6331034611176705},height_95%_HPD={2.5341441556876525,4.276678093048645},rate=2.6520808703596325E-4,rate_median=2.651171290550367E-4,length_median=1.0292225382858549,height=3.3451444048288264]:1.01131,((((ERR2269649[&length_range={0.008197244010854643,1.7000765346674895},height_95%_HPD={1.8328770000000318,1.8328770000000674},rate_95%_HPD={2.50849376460533E-4,2.792657600434428E-4},length_95%_HPD={0.10609211334743951,0.9518602055348397},rate=2.6496353617225374E-4,length=0.5184155011806677,rate_median=2.648970247752943E-4,length_median=0.4992603124472095,height_median=1.8328770000000532,rate_range={2.3570588429703274E-4,2.995907747872008E-4},height_range={1.8328770000000105,1.832877000000103},height=1.8328769999980168]:0.866425,((((ERR2269641[&length_range={3.333855283149667E-5,1.2966814768942805},height_95%_HPD={1.8410959999998582,1.8410959999998937},rate_95%_HPD={2.50849376460533E-4,2.792657600434428E-4},length_95%_HPD={9.459500681541222E-5,0.4954365933748557},rate=2.6496353617225374E-4,length=0.21499533409725335,rate_median=2.648970247752943E-4,length_median=0.18562789444928995,height_median=1.8410959999998795,rate_range={2.3570588429703274E-4,2.995907747872008E-4},height_range={1.8410959999998369,1.8410959999999221},height=1.8410960000002856]:0.185297,ERR2269646[&length_range={0.008252338552657834,1.2354532559521791},height_95%_HPD={1.8328770000000318,1.8328770000000674},rate_95%_HPD={2.50849376460533E-4,2.792657600434428E-4},length_95%_HPD={0.00831359500664175,0.5047099540544688},rate=2.6496353617225374E-4,length=0.22348053317528999,rate_median=2.648970247752943E-4,length_median=0.19391998776806973,height_median=1.8328770000000532,rate_range={2.3570588429703274E-4,2.995907747872008E-4},height_range={1.8328770000000105,1.8328770000000958},height=1.8328769999980168]:0.193516)[&length_range={5.103391705074678E-4,1.507358094505674},rate_95%_HPD={2.508505047295869E-4,2.792626484743165E-4},length_95%_HPD={0.019337869458154522,0.704143875029771},length=0.3270093306508598,posterior=0.9967494982148883,height_median=2.0263932218037777,rate_range={2.3570588429703274E-4,2.995907747872008E-4},height_range={1.8411293385527046,3.0657494915443095},height_95%_HPD={1.8411905950066938,2.334444442002251},rate=2.6495991610392936E-4,rate_median=2.648959589310407E-4,length_median=0.29546296084232515,height=2.0554637727091043]:0.312376,((ERR2269717[&length_range={0.022457719420247768,1.6528952669751398},height_95%_HPD={1.7999999999999332,1.7999999999999687},rate_95%_HPD={2.50849376460533E-4,2.792657600434428E-4},length_95%_HPD={0.11729121127819098,0.9822089491132506},rate=2.6496353617225374E-4,length=0.5350171148631222,rate_median=2.648970247752943E-4,length_median=0.5155193476339388,height_median=1.7999999999999545,rate_range={2.3570588429703274E-4,2.995907747872008E-4},height_range={1.799999999999912,1.7999999999999972},height=1.8000000000017986]:0.329687,ERR2269811[&length_range={0.019194365609959796,1.4124110748954588},height_95%_HPD={1.7890409999999761,1.7890410000000116},rate_95%_HPD={2.50849376460533E-4,2.792657600434428E-4},length_95%_HPD={0.019212415189933996,0.7102558268790342},rate=2.6496353617225374E-4,length=0.3094645079372162,rate_median=2.648970247752943E-4,length_median=0.26660832208354623,height_median=1.7890409999999974,rate_range={2.3570588429703274E-4,2.995907747872008E-4},height_range={1.7890409999999548,1.7890410000000472},height=1.789040999998655]:0.340646)[&length_range={8.623129982865407E-5,0.9254608531877717},rate_95%_HPD={2.5105945014936915E-4,2.7904437572258265E-4},length_95%_HPD={8.623129982865407E-5,0.4843848359851659},length=0.17808613335245924,posterior=0.044530098225545746,height_median=2.1296870211695307,rate_range={2.417317183412236E-4,2.8942925901948285E-4},height_range={1.823400710926915,2.9491207459397977},height_95%_HPD={1.8546924603123855,2.500747171005152},rate=2.6519671878556735E-4,rate_median=2.6506256500967207E-4,length_median=0.1374860748240483,height=2.158071147578165]:0.0534746,ERR2269621[&length_range={2.312096730294755E-6,1.5228700334661038},height_95%_HPD={1.849314999999912,1.8493149999999474},rate_95%_HPD={2.50849376460533E-4,2.792657600434428E-4},length_95%_HPD={2.312096730294755E-6,0.6559804322419192},rate=2.6496353617225374E-4,length=0.26446531140656226,rate_median=2.648970247752943E-4,length_median=0.22228982695632382,height_median=1.8493149999999332,rate_range={2.3570588429703274E-4,2.995907747872008E-4},height_range={1.8493149999998906,1.849314999999983},height=1.8493149999995127]:0.333847)[&length_range={1.9053003559088566E-4,0.9478112873382072},rate_95%_HPD={2.5235279030050674E-4,2.7883779542546176E-4},length_95%_HPD={1.9053003559088566E-4,0.4782524672381041},length=0.16695763198435867,posterior=0.01305529405495657,height_median=2.183161646727143,rate_range={2.394614838222203E-4,2.857107578843669E-4},height_range={1.8641323426932601,2.8890795247313434},height_95%_HPD={1.9000072205787717,2.5548210874531563},rate=2.648509323561082E-4,rate_median=2.649141230318849E-4,length_median=0.13169878165069537,height=2.212582019294312]:0.155608)[&length_range={6.259212200512287E-4,0.8389732524720901},rate_95%_HPD={2.530315494993128E-4,2.7649109151896544E-4},length_95%_HPD={6.259212200512287E-4,0.4403663756752869},length=0.1383713491957986,posterior=0.0022913373239311532,height_median=2.338769402132975,rate_range={2.486243104973524E-4,2.812988229987414E-4},height_range={2.037250837222537,2.876991983936307},height_95%_HPD={2.0834380164700903,2.6284523761487293},rate=2.6496833024349247E-4,rate_median=2.6531698205684804E-4,length_median=0.09526107996340238,height=2.3444583032097857]:0.106429,(ERR2269715[&length_range={1.6365609948998383E-5,1.7607886762793745},height_95%_HPD={1.808218999999987,1.8082190000000224},rate_95%_HPD={2.50849376460533E-4,2.792657600434428E-4},length_95%_HPD={3.441518992319814E-5,0.6877885323373851},rate=2.6496353617225374E-4,length=0.29060506867356156,rate_median=2.648970247752943E-4,length_median=0.24742993143258607,height_median=1.8082190000000082,rate_range={2.3570588429703274E-4,2.995907747872008E-4},height_range={1.8082189999999656,1.8082190000000509},height=1.808218999998901]:0.240875,ERR2269711[&length_range={0.0020163918471702846,1.6050673757978986},height_95%_HPD={1.8219179999998474,1.821917999999883},rate_95%_HPD={2.50849376460533E-4,2.792657600434428E-4},length_95%_HPD={0.03184409896517848,0.8392006678883104},rate=2.6496353617225374E-4,length=0.4170609662141309,rate_median=2.648970247752943E-4,length_median=0.3899361803213943,height_median=1.8219179999998687,rate_range={2.3570588429703274E-4,2.995907747872008E-4},height_range={1.821917999999826,1.8219179999999113},height=1.8219180000011785]:0.227176)[&length_range={1.4564846644304907E-5,1.0549150690976759},rate_95%_HPD={2.510829084174049E-4,2.8001379921046757E-4},length_95%_HPD={1.4564846644304907E-5,0.5358335120962736},length=0.19794490347034455,posterior=0.06993019414199186,height_median=2.049093747362683,rate_range={2.423471239952629E-4,2.906789517602178E-4},height_range={1.8239343918470503,2.87715176069986},height_95%_HPD={1.8380627586886717,2.4061591648425704},rate=2.6509625705770117E-4,rate_median=2.6494446145568847E-4,length_median=0.15365438483958616,height=2.0822210814798954]:0.396105)[&length_range={6.575632731395942E-4,0.7993571717531394},rate_95%_HPD={2.481251387377475E-4,2.739534626705722E-4},length_95%_HPD={6.575632731395942E-4,0.42429009214060676},length=0.1424381541027537,posterior=0.0017407058739942094,height_median=2.445198302630594,rate_range={2.446055542445677E-4,2.8548374795529547E-4},height_range={2.065464777335329,2.8674817637833243},height_95%_HPD={2.125460695574965,2.819413690415253},rate=2.64946632751161E-4,rate_median=2.6585731604815465E-4,length_median=0.11926048240456133,height=2.4521264271696674]:0.153908,(((ERR2269650[&length_range={2.423139761287274E-6,1.4812650957294147},height_95%_HPD={1.830136999999901,1.8301369999999366},rate_95%_HPD={2.50849376460533E-4,2.792657600434428E-4},length_95%_HPD={5.558674050942791E-5,0.667541547269864},rate=2.6496353617225374E-4,length=0.2736516958645456,rate_median=2.648970247752943E-4,length_median=0.2326100527323347,height_median=1.8301369999999224,rate_range={2.3570588429703274E-4,2.995907747872008E-4},height_range={1.8301369999998798,1.8301369999999721},height=1.8301369999982147]:0.329796,((ERR2269832[&length_range={7.852164609634116E-7,1.0644071260631676},height_95%_HPD={1.7917809999998795,1.791780999999915},rate_95%_HPD={2.50849376460533E-4,2.792657600434428E-4},length_95%_HPD={7.852164609634116E-7,0.3612549047644209},rate=2.6496353617225374E-4,length=0.12552563045659543,rate_median=2.648970247752943E-4,length_median=0.09129706770294788,height_median=1.7917809999999008,rate_range={2.3570588429703274E-4,2.995907747872008E-4},height_range={1.7917809999998582,1.7917809999999506},height=1.7917810000000338]:0.0611040,ERR2269834[&length_range={6.026572545447806E-7,1.1013450107797542},height_95%_HPD={1.7917809999998795,1.791780999999915},rate_95%_HPD={2.50849376460533E-4,2.792657600434428E-4},length_95%_HPD={6.026572545447806E-7,0.3624759564244049},rate=2.6496353617225374E-4,length=0.12604444855353583,rate_median=2.648970247752943E-4,length_median=0.09175812876940204,height_median=1.7917809999999008,rate_range={2.3570588429703274E-4,2.995907747872008E-4},height_range={1.7917809999998582,1.7917809999999506},height=1.7917810000000534]:0.0611040)[&length_range={1.51024285521828E-5,0.9072361039526282},rate_95%_HPD={2.50885723131938E-4,2.792690787383814E-4},length_95%_HPD={1.51024285521828E-5,0.33656265386461737},length=0.11632625369107172,posterior=0.33236824810387394,height_median=1.8528850170484077,rate_range={2.3570588429703274E-4,2.995907747872008E-4},height_range={1.791783095269878,2.5242876548507205},height_95%_HPD={1.791783095269878,2.05036633331094},rate=2.649535534387786E-4,rate_median=2.648906946795442E-4,length_median=0.08426935129127755,height=1.8784847367441433]:0.113649,ERR2269833[&length_range={6.026572545447806E-7,1.0571960108556322},height_95%_HPD={1.7917809999998795,1.791780999999915},rate_95%_HPD={2.50849376460533E-4,2.792657600434428E-4},length_95%_HPD={6.026572545447806E-7,0.36179988464327906},rate=2.6496353617225374E-4,length=0.1257429506056722,rate_median=2.648970247752943E-4,length_median=0.09123856709797984,height_median=1.7917809999999008,rate_range={2.3570588429703274E-4,2.995907747872008E-4},height_range={1.7917809999998582,1.7917809999999506},height=1.7917810000000447]:0.174753)[&length_range={6.85738108481937E-4,1.3693555879823047},rate_95%_HPD={2.50849376460533E-4,2.792657600434428E-4},length_95%_HPD={0.01789379765079424,0.7372203112005855},length=0.3500738036364766,posterior=0.9988809747952895,height_median=1.9665337126061768,rate_range={2.3570588429703274E-4,2.995907747872008E-4},height_range={1.7925960318983698,2.8931260107796533},height_95%_HPD={1.798030402250859,2.258461616399483},rate=2.6496534472997133E-4,rate_median=2.648981345272631E-4,length_median=0.3188459509300341,height=1.9945901919822027]:0.193399)[&length_range={4.030975469859754E-6,0.9519289238286319},rate_95%_HPD={2.5029660217474036E-4,2.7896340333923367E-4},length_95%_HPD={4.030975469859754E-6,0.49883391215034445},length=0.17986010526697163,posterior=0.04286044157089824,height_median=2.1599325746430544,rate_range={2.4354779042195146E-4,2.906789517602178E-4},height_range={1.8318274772265895,2.987669366687811},height_95%_HPD={1.8671107836072238,2.52451612326643},rate=2.650680826508975E-4,rate_median=2.6504013349231916E-4,length_median=0.13541761379799033,height=2.181742897249748]:0.107099,ERR2269620[&length_range={0.0017728214297045852,1.5446927347814974},height_95%_HPD={1.849314999999912,1.8493149999999474},rate_95%_HPD={2.50849376460533E-4,2.792657600434428E-4},length_95%_HPD={0.02593868397188137,0.8205560823352696},rate=2.6496353617225374E-4,length=0.40623988028925484,rate_median=2.648970247752943E-4,length_median=0.3776487713083294,height_median=1.8493149999999332,rate_range={2.3570588429703274E-4,2.995907747872008E-4},height_range={1.8493149999998835,1.849314999999983},height=1.8493149999995129]:0.417716)[&length_range={5.8532061077753994E-5,0.7064028251125332},rate_95%_HPD={2.5097325015045437E-4,2.797036325945252E-4},length_95%_HPD={8.192452300379571E-4,0.43555613722488307},length=0.15811471233490326,posterior=0.008668004760297696,height_median=2.2670312687134064,rate_range={2.4489096842584586E-4,2.8565961203004775E-4},height_range={1.8971056608765622,2.8051952996595233},height_95%_HPD={1.9651089591198456,2.605107745690951},rate=2.6511520620290085E-4,rate_median=2.6495911470328544E-4,length_median=0.11875297914605643,height=2.2771754284936434]:0.126945,ERR2269642[&length_range={0.010321086905439314,1.6177607288598561},height_95%_HPD={1.8383559999999548,1.8383559999999903},rate_95%_HPD={2.50849376460533E-4,2.792657600434428E-4},length_95%_HPD={0.1064547382758374,0.9535547732936802},rate=2.6496353617225374E-4,length=0.5164493428628977,rate_median=2.648970247752943E-4,length_median=0.49566661720248506,height_median=1.8383559999999761,rate_range={2.3570588429703274E-4,2.995907747872008E-4},height_range={1.8383559999999264,1.8383560000000188},height=1.838355999997526]:0.555620)[&length_range={0.002461558999490965,0.8992866612664154},rate_95%_HPD={2.544663974639752E-4,2.808290892236813E-4},length_95%_HPD={0.002461558999490965,0.4348876675594071},length=0.14513881350958222,posterior=0.002220288104584451,height_median=2.3939763924423545,rate_range={2.513809218686919E-4,2.841574865201464E-4},height_range={1.9981791953264931,2.87932292599411},height_95%_HPD={2.065695704477406,2.789058572489271},rate=2.6704932994922793E-4,rate_median=2.675078142016114E-4,length_median=0.10995533793118373,height=2.3949688291053706]:0.205130)[&length_range={6.182030843415731E-5,0.7869076863289428},rate_95%_HPD={2.5190542848257345E-4,2.801440198896E-4},length_95%_HPD={6.182030843415731E-5,0.3273880763936048},length=0.11896416774265041,posterior=0.05092452796674896,height_median=2.5991066515654104,rate_range={2.3735560208229024E-4,2.8942925901948285E-4},height_range={2.149862963428287,3.2425076003220603},height_95%_HPD={2.2807923469923495,2.9511625781292565},rate=2.6477722685891154E-4,rate_median=2.6469785237218584E-4,length_median=0.08635338966321937,height=2.606657055728297]:0.100196)[&length_range={9.825665543816697E-4,1.6347986988107364},rate_95%_HPD={2.50849376460533E-4,2.792657600434428E-4},length_95%_HPD={0.00972602220528973,0.6019405173719838},length=0.27204753357952605,posterior=0.9966251620810316,height_median=2.6993021703864244,rate_range={2.3570588429703274E-4,2.995907747872008E-4},height_range={2.1529411339283087,3.658354753544039},height_95%_HPD={2.369452648490512,3.065782950001715},rate=2.649629769577838E-4,rate_median=2.6489693963766144E-4,length_median=0.24104167587872816,height=2.710308184132721]:0.533099,(((((((ERR2269648[&length_range={1.487591588578141E-5,1.8610075530585073},height_95%_HPD={1.8328770000000318,1.8328770000000674},rate_95%_HPD={2.50849376460533E-4,2.792657600434428E-4},length_95%_HPD={1.487591588578141E-5,0.8523787476573936},rate=2.6496353617225374E-4,length=0.28424298840747253,rate_median=2.648970247752943E-4,length_median=0.19815675588115678,height_median=1.8328770000000532,rate_range={2.3570588429703274E-4,2.995907747872008E-4},height_range={1.8328770000000105,1.8328770000000958},height=1.8328769999980168]:0.571211,(((ERR2269644[&length_range={1.9668389998894753E-6,1.9026448522775534},height_95%_HPD={1.8356169999999352,1.8356169999999707},rate_95%_HPD={2.50849376460533E-4,2.792657600434428E-4},length_95%_HPD={1.9668389998894753E-6,0.8452308521207104},rate=2.6496353617225374E-4,length=0.2806552336157774,rate_median=2.648970247752943E-4,length_median=0.19521212328406579,height_median=1.8356169999999565,rate_range={2.3570588429703274E-4,2.995907747872008E-4},height_range={1.835616999999914,1.835616999999992},height=1.8356170000007528]:0.108947,ERR2269640[&length_range={1.3854714955296998E-6,1.7885973118351024},height_95%_HPD={1.8410959999998582,1.8410959999998937},rate_95%_HPD={2.50849376460533E-4,2.792657600434428E-4},length_95%_HPD={1.3854714955296998E-6,0.8494780852234269},rate=2.6496353617225374E-4,length=0.28065285357524844,rate_median=2.648970247752943E-4,length_median=0.19436741071127672,height_median=1.8410959999998795,rate_range={2.3570588429703274E-4,2.995907747872008E-4},height_range={1.8410959999998298,1.8410959999999221},height=1.8410960000002856]:0.103468)[&length_range={1.2398124368440122E-4,1.5290610459252019},rate_95%_HPD={2.5056243014967696E-4,2.7925073471051556E-4},length_95%_HPD={1.2398124368440122E-4,0.8288298807531371},length=0.29124886436062297,posterior=0.09069432849606565,height_median=1.9445639061118438,rate_range={2.4164826145611572E-4,2.915490036579699E-4},height_range={1.8410973854713646,3.0757960190980427},height_95%_HPD={1.8410973854713646,2.2962240772425915},rate=2.648972861082841E-4,rate_median=2.6487979323982786E-4,length_median=0.21468886214454663,height=1.9920263847580377]:0.109246,ERR2269643[&length_range={1.5045744539143868E-6,1.826936906217822},height_95%_HPD={1.8383559999999548,1.8383559999999903},rate_95%_HPD={2.50849376460533E-4,2.792657600434428E-4},length_95%_HPD={1.5045744539143868E-6,0.851065136975341},rate=2.6496353617225374E-4,length=0.2840863278694657,rate_median=2.648970247752943E-4,length_median=0.19768312501823315,height_median=1.8383559999999761,rate_range={2.3570588429703274E-4,2.995907747872008E-4},height_range={1.8383559999999335,1.8383560000000188},height=1.838355999997526]:0.215454)[&length_range={1.2291482038895296E-4,1.6441329129054787},rate_95%_HPD={2.504552509972338E-4,2.7832505738669766E-4},length_95%_HPD={1.2291482038895296E-4,0.7853773470690792},length=0.2874193083934263,posterior=0.019787207588056625,height_median=2.0538098980265076,rate_range={2.4401447056903808E-4,2.898179094962128E-4},height_range={1.846715289053023,3.053059911410731},height_95%_HPD={1.8542526564916813,2.475010225384935},rate=2.6510844015174373E-4,rate_median=2.6509632459495805E-4,length_median=0.21269394528213992,height=2.095707955683998]:0.244242,ERR2269714[&length_range={0.01669117830660416,2.2066519193465126},height_95%_HPD={1.8109589999998938,1.8109589999999258},rate_95%_HPD={2.50849376460533E-4,2.792657600434428E-4},length_95%_HPD={0.10740395355783594,1.3002153220280661},rate=2.6496353617225374E-4,length=0.71963121957099,rate_median=2.648970247752943E-4,length_median=0.7168469778499209,height_median=1.8109589999999116,rate_range={2.3570588429703274E-4,2.995907747872008E-4},height_range={1.810958999999869,1.8109589999999542},height=1.8109589999986735]:0.487093)[&length_range={0.004765721140828738,1.1185878528448168},rate_95%_HPD={2.533514601735666E-4,2.8300388548960415E-4},length_95%_HPD={0.004765721140828738,0.6704671111707334},length=0.28045075488602006,posterior=0.0022913373239311532,height_median=2.2980517478068023,rate_range={2.471579400396474E-4,2.8300388548960415E-4},height_range={1.9504787353372812,2.8642456233913194},height_95%_HPD={1.98874112300944,2.728014894018976},rate=2.656321015049941E-4,rate_median=2.661552462951654E-4,length_median=0.20918136181211544,height=2.3088799661825945]:0.106037)[&length_range={0.0010912601543329181,0.9744496320376048},rate_95%_HPD={2.554045287442239E-4,2.783473600403545E-4},length_95%_HPD={0.0010912601543329181,0.6252517895875016},length=0.23520629920062688,posterior=0.0011545498143839144,height_median=2.4040883597276554,rate_range={2.503873683282644E-4,2.804389207804939E-4},height_range={2.108158052435691,3.122037017376627},height_95%_HPD={2.108158052435691,2.864715892726778},rate=2.6571036722362076E-4,rate_median=2.6584027316156513E-4,length_median=0.17397489754665552,height=2.446417168172963]:0.0502945,((ERR2269645[&length_range={2.3553774992635113E-6,1.7365954698355335},height_95%_HPD={1.8328770000000318,1.8328770000000674},rate_95%_HPD={2.50849376460533E-4,2.792657600434428E-4},length_95%_HPD={2.3553774992635113E-6,0.8461244970227684},rate=2.6496353617225374E-4,length=0.28314090109927903,rate_median=2.648970247752943E-4,length_median=0.19764213585077384,height_median=1.8328770000000532,rate_range={2.3570588429703274E-4,2.995907747872008E-4},height_range={1.8328770000000105,1.8328770000000958},height=1.8328769999980168]:0.106537,ERR2269647[&length_range={2.3553774992635113E-6,2.033407960493401},height_95%_HPD={1.8328770000000318,1.8328770000000674},rate_95%_HPD={2.50849376460533E-4,2.792657600434428E-4},length_95%_HPD={2.3553774992635113E-6,0.8503733274985521},rate=2.6496353617225374E-4,length=0.2833471063179046,rate_median=2.648970247752943E-4,length_median=0.1972443850733523,height_median=1.8328770000000532,rate_range={2.3570588429703274E-4,2.995907747872008E-4},height_range={1.8328770000000034,1.8328770000000887},height=1.8328769999980168]:0.106537)[&length_range={1.7314578795701863E-4,1.5241079992287618},rate_95%_HPD={2.509655057997373E-4,2.7902931768018346E-4},length_95%_HPD={1.7314578795701863E-4,0.8086309365792881},length=0.2814189270204947,posterior=0.09319881347803691,height_median=1.939414284882421,rate_range={2.4025840497939667E-4,2.903941550133992E-4},height_range={1.832879355377564,2.9698950998683245},height_95%_HPD={1.832879355377564,2.304992628496638},rate=2.6502901308889223E-4,rate_median=2.648876146955022E-4,length_median=0.2048417836425862,height=1.9881590744711661]:0.114846,ERR2269712[&length_range={0.009594953628190961,1.8952193032367362},height_95%_HPD={1.813699000000021,1.8136990000000566},rate_95%_HPD={2.50849376460533E-4,2.792657600434428E-4},length_95%_HPD={0.01919087129299135,0.8693747034943096},rate=2.6496353617225374E-4,length=0.3020557493792774,rate_median=2.648970247752943E-4,length_median=0.21716733241703423,height_median=1.8136990000000424,rate_range={2.3570588429703274E-4,2.995907747872008E-4},height_range={1.8136989999999997,1.813699000000085},height=1.8136990000013398]:0.240562)[&length_range={9.297471690894454E-5,1.4693355790547118},rate_95%_HPD={2.5092440309360995E-4,2.7845433697461794E-4},length_95%_HPD={9.297471690894454E-5,0.7756377915132695},length=0.2943263404522908,posterior=0.020923995097603867,height_median=2.0542607504562262,rate_range={2.4164826145611572E-4,2.898179094962128E-4},height_range={1.8424100207882859,3.2616676472482986},height_95%_HPD={1.8451971895758845,2.460139380740788},rate=2.652139246243675E-4,rate_median=2.6527834824960155E-4,length_median=0.22677217359452773,height=2.0960161974056417]:0.400122)[&length_range={0.0017219704048514473,1.113782392069909},rate_95%_HPD={2.535090229187121E-4,2.793644568975304E-4},length_95%_HPD={0.0017219704048514473,0.7008521023959222},length=0.27069735662795685,posterior=0.0050089699639425216,height_median=2.454382818583907,rate_range={2.460043648994363E-4,2.872481787605096E-4},height_range={2.002294267093326,3.488037505059644},height_95%_HPD={2.1022024458872863,2.923237440359838},rate=2.652965551251022E-4,rate_median=2.6568442837535816E-4,length_median=0.21201187224694285,height=2.479407663440397]:0.184763,(ERR2269709[&length_range={0.029899272091015172,1.899757388289249},height_95%_HPD={1.8301369999999046,1.8301369999999366},rate_95%_HPD={2.50849376460533E-4,2.792657600434428E-4},length_95%_HPD={0.12275007036765206,0.9602924283472802},rate=2.6496353617225374E-4,length=0.5243337255701582,rate_median=2.648970247752943E-4,length_median=0.49992701272068185,height_median=1.8301369999999224,rate_range={2.3570588429703274E-4,2.995907747872008E-4},height_range={1.8301369999998798,1.830136999999965},height=1.8301369999982147]:0.495655,ERR2269622[&length_range={0.013460272091023961,1.7193578676978598},height_95%_HPD={1.8465759999998959,1.8465759999999278},rate_95%_HPD={2.50849376460533E-4,2.792657600434428E-4},length_95%_HPD={0.10680181834283631,0.9485072884330918},rate=2.6496353617225374E-4,length=0.5089841461306122,rate_median=2.648970247752943E-4,length_median=0.4843229579475037,height_median=1.8465759999999136,rate_range={2.3570588429703274E-4,2.995907747872008E-4},height_range={1.846575999999871,1.8465759999999563},height=1.8465759999985003]:0.479216)[&length_range={3.552133122441958E-5,1.8449747869231934},rate_95%_HPD={2.5085553357540285E-4,2.7926200253190113E-4},length_95%_HPD={0.01944632969677018,0.8445690183525549},length=0.3962174400765373,posterior=0.9814739160553474,height_median=2.325792482024422,rate_range={2.3570588429703274E-4,2.995907747872008E-4},height_range={1.8600362720909445,3.433548466058191},height_95%_HPD={1.9610477293090014,2.7812771065078223},rate=2.649623338894677E-4,rate_median=2.6489757883532185E-4,length_median=0.360877518623681,height=2.34854855290246]:0.313353)[&length_range={0.0030248201246951822,1.1528315935006086},rate_95%_HPD={2.5471386494757716E-4,2.8231875735068666E-4},length_95%_HPD={0.0030248201246951822,0.571097580874182},length=0.23073974734039007,posterior=9.769267660171585E-4,height_median=2.6391458575115436,rate_range={2.4706599180188246E-4,2.8231875735068666E-4},height_range={2.234246747793261,3.216185820148972},height_95%_HPD={2.234246747793261,2.9681428060195785},rate=2.6530719553973246E-4,rate_median=2.6626468566519535E-4,length_median=0.16749008854769265,height=2.6535659267489717]:0.176923,(ERR2269619[&length_range={0.0010410472419672967,1.904087858419655},height_95%_HPD={1.8465759999998923,1.8465759999999278},rate_95%_HPD={2.50849376460533E-4,2.792657600434428E-4},length_95%_HPD={0.020763894767906743,1.1099663816435914},rate=2.6496353617225374E-4,length=0.520389756611009,rate_median=2.648970247752943E-4,length_median=0.4692493027901006,height_median=1.8465759999999136,rate_range={2.3570588429703274E-4,2.995907747872008E-4},height_range={1.846575999999871,1.8465759999999563},height=1.8465759999984923]:0.883898,(ERR2269613[&length_range={4.346411363709279E-6,1.8501447393015162},height_95%_HPD={2.542218999999914,2.542218999999946},rate_95%_HPD={2.50849376460533E-4,2.792657600434428E-4},length_95%_HPD={4.346411363709279E-6,0.6049851415628189},rate=2.6496353617225374E-4,length=0.2210260907960208,rate_median=2.648970247752943E-4,length_median=0.1697238604817799,height_median=2.542218999999932,rate_range={2.3570588429703274E-4,2.995907747872008E-4},height_range={2.5422189999998928,2.5422189999999674},height=2.5422189999979836]:0.136223,ERR2269713[&length_range={0.022471119654091876,2.127548020791391},height_95%_HPD={1.8136990000000246,1.8136990000000566},rate_95%_HPD={2.50849376460533E-4,2.792657600434428E-4},length_95%_HPD={0.25472782285757845,1.4296297606054589},rate=2.6496353617225374E-4,length=0.8571434363395144,rate_median=2.648970247752943E-4,length_median=0.8632191753364191,height_median=1.8136990000000424,rate_range={2.3570588429703274E-4,2.995907747872008E-4},height_range={1.8136989999999997,1.813699000000085},height=1.8136990000013398]:0.864743)[&length_range={9.486285569826336E-5,0.8644173161806581},rate_95%_HPD={2.5049187369001013E-4,2.79014635311918E-4},length_95%_HPD={9.486285569826336E-5,0.4639561792575755},length=0.17152599970829047,posterior=0.03627062647649159,height_median=2.6784424584545974,rate_range={2.3832954844828368E-4,2.9217689337173304E-4},height_range={2.5422394660438847,3.377300484261273},height_95%_HPD={2.5422394660438847,2.993453690091968},rate=2.648954979270983E-4,rate_median=2.648369206251316E-4,length_median=0.13082289366013855,height=2.713683603988949]:0.0520318)[&length_range={0.0021219841198947265,0.6620225797857646},rate_95%_HPD={2.4970627385668417E-4,2.775492619008344E-4},length_95%_HPD={0.0021219841198947265,0.3957982212565261},length=0.15901831736487973,posterior=0.002984067212561502,height_median=2.7304742670245616,rate_range={2.4493790564666923E-4,2.8886990866877415E-4},height_range={2.5473006254743282,3.2562873138108017},height_95%_HPD={2.5473006254743282,3.033009379272194},rate=2.647429868537063E-4,rate_median=2.6457673342205766E-4,length_median=0.135336306383125,height=2.75352519425061]:0.0855943)[&length_range={4.0981584404065075E-4,0.4533351486274695},rate_95%_HPD={2.466441835440111E-4,2.7540945929392164E-4},length_95%_HPD={4.0981584404065075E-4,0.2757157753535653},length=0.13035233125611131,posterior=5.506314499369438E-4,height_median=2.816068532613805,rate_range={2.466441835440111E-4,2.7833095748999444E-4},height_range={2.628474354506068,3.2285995951872124},height_95%_HPD={2.628474354506068,3.1063425817385024},rate=2.6482916043375207E-4,rate_median=2.6692517977426085E-4,length_median=0.09889848037102356,height=2.848088824970808]:0.108426,ERR2265678[&length_range={7.85581239527211E-4,1.5066039715746422},height_95%_HPD={2.5367539999999558,2.5367539999999877},rate_95%_HPD={2.50849376460533E-4,2.792657600434428E-4},length_95%_HPD={0.005522861771781962,0.6701513124095104},rate=2.6496353617225374E-4,length=0.3145015531378579,rate_median=2.648970247752943E-4,length_median=0.2865639996645646,height_median=2.5367539999999735,rate_range={2.3570588429703274E-4,2.995907747872008E-4},height_range={2.5367539999999345,2.536754000000009},height=2.5367540000006095]:0.387740)[&length_range={0.005111627109612105,0.6705545130532244},rate_95%_HPD={2.518000911247017E-4,2.752769168511947E-4},length_95%_HPD={0.005111627109612105,0.5098219664464825},length=0.23029729251666287,posterior=2.841968773868097E-4,height_median=2.924494131141099,rate_range={2.4506983454065706E-4,2.752769168511947E-4},height_range={2.694431530169723,3.302863142448569},height_95%_HPD={2.694431530169723,3.0609348169689063},rate=2.6253094855344794E-4,rate_median=2.630809000991781E-4,length_median=0.14744557241441614,height=2.917755836542379]:0.137915,(ERR2269710[&length_range={0.0013759536283646234,2.1838668810564617},height_95%_HPD={1.8219179999998474,1.821917999999883},rate_95%_HPD={2.50849376460533E-4,2.792657600434428E-4},length_95%_HPD={0.02506630816502775,1.124671468676802},rate=2.6496353617225374E-4,length=0.5217532239722517,rate_median=2.648970247752943E-4,length_median=0.46258207185796163,height_median=1.8219179999998687,rate_range={2.3570588429703274E-4,2.995907747872008E-4},height_range={1.821917999999826,1.8219179999999113},height=1.8219180000011785]:1.04910,((ERR2269716[&length_range={0.01735290377610821,1.7428834521083525},height_95%_HPD={1.802740000000064,1.8027400000000995},rate_95%_HPD={2.50849376460533E-4,2.792657600434428E-4},length_95%_HPD={0.10849747644783525,0.9501706123319784},rate=2.6496353617225374E-4,length=0.5131870428629651,rate_median=2.648970247752943E-4,length_median=0.4895799741198972,height_median=1.8027400000000853,rate_range={2.3570588429703274E-4,2.995907747872008E-4},height_range={1.8027400000000426,1.802740000000128},height=1.8027399999993188]:0.487921,ERR2269718[&length_range={0.020092903776238957,1.8040776432456633},height_95%_HPD={1.7999999999999332,1.7999999999999687},rate_95%_HPD={2.50849376460533E-4,2.792657600434428E-4},length_95%_HPD={0.1119425300362753,0.9577001873982702},rate=2.6496353617225374E-4,length=0.517346707899014,rate_median=2.648970247752943E-4,length_median=0.49305264858798736,height_median=1.7999999999999545,rate_range={2.3570588429703274E-4,2.995907747872008E-4},height_range={1.799999999999912,1.7999999999999972},height=1.8000000000017984]:0.490661)[&length_range={0.001890777066801519,1.6598407568104097},rate_95%_HPD={2.5081877180620644E-4,2.792626484743165E-4},length_95%_HPD={0.01828310030520397,0.8639425591281524},length=0.4086952874074363,posterior=0.9888452725625677,height_median=2.290660603801342,rate_range={2.3570588429703274E-4,2.995907747872008E-4},height_range={1.8200929037761746,3.52069296234286},height_95%_HPD={1.912677363449454,2.7456495037230013},rate=2.649673809151864E-4,rate_median=2.6489967922492037E-4,length_median=0.3729746809139489,height=2.3136306063133025]:0.532971,ERR2265676[&length_range={0.0014903981262150978,1.437989250775467},height_95%_HPD={2.5722739999998616,2.5722739999998936},rate_95%_HPD={2.50849376460533E-4,2.792657600434428E-4},length_95%_HPD={0.01838575481234006,0.6782144370689247},rate=2.6496353617225374E-4,length=0.3207724422859869,rate_median=2.648970247752943E-4,length_median=0.2935961181888853,height_median=2.5722739999998794,rate_range={2.3570588429703274E-4,2.995907747872008E-4},height_range={2.5722739999998403,2.572273999999922},height=2.57227400000247]:0.251358)[&length_range={1.672331986997122E-4,1.2944104195786261},rate_95%_HPD={2.518755898838144E-4,2.8039063934318066E-4},length_95%_HPD={1.672331986997122E-4,0.39590865233813144},length=0.13969670191874917,posterior=0.041954564024227786,height_median=2.823631760649464,rate_range={2.3977887706715754E-4,2.882384497550843E-4},height_range={2.576300151907212,3.5908123146428927},height_95%_HPD={2.597678062341963,3.1506181130365185},rate=2.6494758957889907E-4,rate_median=2.649166649825801E-4,length_median=0.10369651593299989,height=2.8475379618537]:0.0473877)[&length_range={7.759061245491417E-4,0.6192168672851648},rate_95%_HPD={2.5339846086605333E-4,2.772762463585265E-4},length_95%_HPD={7.759061245491417E-4,0.3891680004944007},length=0.13784414705656775,posterior=0.002540009591644612,height_median=2.871019507262048,rate_range={2.4506983454065706E-4,2.846165469991457E-4},height_range={2.6143659216983473,3.3149972956638365},height_95%_HPD={2.645908606960635,3.1918283645157643},rate=2.641002586487286E-4,rate_median=2.6430057212763804E-4,length_median=0.09596337970853641,height=2.8902638791091957]:0.191389)[&length_range={5.650439545146213E-6,0.6943414762543378},rate_95%_HPD={2.4972264069865853E-4,2.7751244315494015E-4},length_95%_HPD={5.650439545146213E-6,0.37646863528157715},length=0.12512753215029818,posterior=0.03248725554627969,height_median=3.062408926508141,rate_range={2.413177593452998E-4,2.9349850277514346E-4},height_range={2.7094708351553294,3.767219163950621},height_95%_HPD={2.792972073252514,3.3894382350910135},rate=2.6468631332935756E-4,rate_median=2.6477442049677483E-4,length_median=0.09107731503221972,height=3.0759785830377484]:0.0880385,ERR2265677[&length_range={0.018440902094493783,1.9314317397274765},height_95%_HPD={2.5586120000000214,2.5586120000000534},rate_95%_HPD={2.50849376460533E-4,2.792657600434428E-4},length_95%_HPD={0.1314498063233982,0.8693171595318483},rate=2.6496353617225374E-4,length=0.4790409912538722,rate_median=2.648970247752943E-4,length_median=0.4588442138744595,height_median=2.558612000000039,rate_range={2.3570588429703274E-4,2.995907747872008E-4},height_range={2.558612,2.5586120000000747},height=2.5586119999967103]:0.591835)[&length_range={2.1371131504466234E-6,1.0429346455121777},rate_95%_HPD={2.509415224330022E-4,2.792556941356518E-4},length_95%_HPD={2.1371131504466234E-6,0.2981323284793511},length=0.10200549883270019,posterior=0.061279951686530845,height_median=3.150447468288167,rate_range={2.4295622989562628E-4,2.91816146810077E-4},height_range={2.7310556646520965,4.072403699061965},height_95%_HPD={2.849908562115118,3.487539810459431},rate=2.6463706436007664E-4,rate_median=2.6458955398546283E-4,length_median=0.0747506239798883,height=3.1650782930865486]:0.0819534)[&length_range={3.4338831634039835E-4,1.615495951591873},rate_95%_HPD={2.5078428347047446E-4,2.791763879007472E-4},length_95%_HPD={0.005460795575588762,0.5032439438676914},length=0.21531674513151733,posterior=0.8143839144567399,height_median=3.232400871787412,rate_range={2.3570588429703274E-4,2.995907747872008E-4},height_range={2.7053535163663227,4.476216495499102},height_95%_HPD={2.9073957319548995,3.6071102219384237},rate=2.6487115680910874E-4,rate_median=2.648093155311745E-4,length_median=0.18293329824510218,height=3.247052187949947]:0.270683,((ERR2265675[&length_range={0.020778964411324985,2.432005865772142},height_95%_HPD={2.585935000000049,2.5859350000000774},rate_95%_HPD={2.50849376460533E-4,2.792657600434428E-4},length_95%_HPD={0.12575428260385957,1.1433172473063204},rate=2.6496353617225374E-4,length=0.642463912807843,rate_median=2.648970247752943E-4,length_median=0.6340370334799892,height_median=2.585935000000063,rate_range={2.3570588429703274E-4,2.995907747872008E-4},height_range={2.585935000000024,2.5859350000000987},height=2.5859349999995227]:0.463796,ERR2269614[&length_range={0.008244586637091711,2.5236957354109304},height_95%_HPD={2.5340220000000357,2.534022000000064},rate_95%_HPD={2.50849376460533E-4,2.792657600434428E-4},length_95%_HPD={0.008328370767116233,1.0374922684295682},rate=2.6496353617225374E-4,length=0.5729863669372852,rate_median=2.648970247752943E-4,length_median=0.5640792304364548,height_median=2.53402200000005,rate_range={2.3570588429703274E-4,2.995907747872008E-4},height_range={2.534022000000011,2.5340220000000855},height=2.534022000003762]:0.515709)[&length_range={1.551545837097379E-5,1.7717864066106594},rate_95%_HPD={2.505400343144928E-4,2.789430548111933E-4},length_95%_HPD={1.551545837097379E-5,0.7428486504129062},length=0.3092217432948547,posterior=0.38334606298513296,height_median=3.0497307301222563,rate_range={2.3570588429703274E-4,2.9462846093018417E-4},height_range={2.6067139644113837,4.339663537102361},height_95%_HPD={2.6749869120086167,3.4916591609024223},rate=2.6489924296270093E-4,rate_median=2.6481738550900176E-4,length_median=0.2639561429255506,height=3.0713893695326275]:0.266112,ERR2265674[&length_range={0.01729264085096638,2.6341964008523098},height_95%_HPD={2.6924919999998878,2.692491999999916},rate_95%_HPD={2.50849376460533E-4,2.792657600434428E-4},length_95%_HPD={0.13606306641517385,1.0906173132367192},rate=2.6496353617225374E-4,length=0.6119053946815765,rate_median=2.648970247752943E-4,length_median=0.595578773377079,height_median=2.692491999999902,rate_range={2.3570588429703274E-4,2.995907747872008E-4},height_range={2.692491999999863,2.6924919999999375},height=2.6924920000013524]:0.623351)[&length_range={9.65220732318528E-6,1.7182292884077275},rate_95%_HPD={2.5079145658470786E-4,2.7940547413437053E-4},length_95%_HPD={9.65220732318528E-6,0.5307341990177221},length=0.19694404929744774,posterior=0.39380806053393486,height_median=3.31584258213919,rate_range={2.382189963163452E-4,2.9349850277514346E-4},height_range={2.7735907335936147,4.8042260074034076},height_95%_HPD={2.9291264567859017,3.7384863022638015},rate=2.6478919752327104E-4,rate_median=2.6466708774096424E-4,length_median=0.1540213640029715,height=3.3303996099566957]:0.187241)[&length_range={0.05618344667995334,6.036690193702919},rate_95%_HPD={2.50849376460533E-4,2.792657600434428E-4},length_95%_HPD={0.17438812787452918,1.507820084430489},length=0.7486506504334998,posterior=1.0,height_median=3.503083870483131,rate_range={2.3570588429703274E-4,2.995907747872008E-4},height_range={2.8920289996001074,5.68032111737779},height_95%_HPD={3.117076406253311,3.9771332202167997},rate=2.6496353617225374E-4,rate_median=2.648970247752943E-4,length_median=0.6576438491258649,height=3.526694744750491]:0.642496,ERR2269615[&length_range={0.043825969419499344,5.299183126095582},height_95%_HPD={2.4985030000000137,2.498503000000042},rate_95%_HPD={2.50849376460533E-4,2.792657600434428E-4},length_95%_HPD={0.3917381960959889,2.515542519889994},rate=2.6496353617225374E-4,length=1.538347578031475,rate_median=2.648970247752943E-4,length_median=1.5226278022964008,height_median=2.498503000000028,rate_range={2.3570588429703274E-4,2.995907747872008E-4},height_range={2.4985029999999924,2.4985030000000634},height=2.498502999998953]:1.64708)[&length_range={5.1980310669996754E-5,3.348253526984462},rate_95%_HPD={2.5090168254422593E-4,2.792822354546938E-4},length_95%_HPD={5.542043933033369E-4,0.8182766419192511},length=0.3135795484966585,posterior=0.6908648466224977,height_median=4.145579700384303,rate_range={2.3735560208229024E-4,2.9462846093018417E-4},height_range={3.2287233378319975,7.797686126095613},height_95%_HPD={3.5494368806886456,5.100125148419249},rate=2.64967151305634E-4,rate_median=2.6490675133966765E-4,length_median=0.24218420793791884,height=4.219413611492627]:0.177685)[&length_range={1.6176819186419777E-5,3.8891371467163376},rate_95%_HPD={2.5185216777711436E-4,2.8027666828261364E-4},length_95%_HPD={1.6176819186419777E-5,0.9723100154155162},length=0.4087790585109124,posterior=0.32499689159665357,height_median=4.323265131571251,rate_range={2.3878141746464752E-4,2.9462846093018417E-4},height_range={3.4105506547542817,7.2260525779558975},height_95%_HPD={3.731445647627041,5.095696079170153},rate=2.657431523579652E-4,rate_median=2.6568599676900375E-4,length_median=0.3433692186566324,height=4.373932692431207]:0.214119,ERS1572784[&length_range={0.011649501363479864,3.040744590894609},height_95%_HPD={3.952054999999959,3.952054999999987},rate_95%_HPD={2.50849376460533E-4,2.792657600434428E-4},length_95%_HPD={0.07792064589393721,1.2694255443571612},rate=2.6496353617225374E-4,length=0.6336225310954695,rate_median=2.648970247752943E-4,length_median=0.590604643375829,height_median=3.952054999999973,rate_range={2.3570588429703274E-4,2.995907747872008E-4},height_range={3.9520549999999375,3.9520550000000085},height=3.9520550000014345]:0.585329)[&length_range={2.16524081260161E-5,2.1508125663182547},rate_95%_HPD={2.5173540282411944E-4,2.801906015295508E-4},length_95%_HPD={2.16524081260161E-5,0.581648800946458},length=0.2016892623991172,posterior=0.06419296967974564,height_median=4.5373836408866985,rate_range={2.3878141746464752E-4,2.912729389223148E-4},height_range={3.973857536625225,5.79013879557268},height_95%_HPD={4.037777290070785,5.204936640811528},rate=2.6612388778108974E-4,rate_median=2.661242395998035E-4,length_median=0.14244464722475803,height=4.574508612558927]:0.354739,ERS1572783[&length_range={0.011649501363479864,3.0335324393332135},height_95%_HPD={3.952054999999959,3.952054999999987},rate_95%_HPD={2.50849376460533E-4,2.792657600434428E-4},length_95%_HPD={0.08045515147230908,1.2657158388514942},rate=2.6496353617225374E-4,length=0.632690381045834,rate_median=2.648970247752943E-4,length_median=0.5906329310671712,height_median=3.952054999999973,rate_range={2.3570588429703274E-4,2.995907747872008E-4},height_range={3.9520549999999375,3.9520550000000085},height=3.9520550000014345]:0.940067)[&length_range={1.2422091490726928E-4,5.4304620631375675},rate_95%_HPD={2.504803796021167E-4,2.792748035145576E-4},length_95%_HPD={0.05378310133262687,3.2813079732591106},length=1.335276757263369,posterior=0.34512158297660706,height_median=4.892122147563457,rate_range={2.3832954844828368E-4,2.9462846093018417E-4},height_range={3.9978433071195525,8.591491693724564},height_95%_HPD={4.129846336008953,6.153030648726094},rate=2.652434985296471E-4,rate_median=2.6512858495916975E-4,length_median=1.0710117936525436,height=5.00913664193698]:0.658669)[&length_range={5.070349572466881E-5,4.253562456734699},rate_95%_HPD={2.5208198883827675E-4,2.8024451581778944E-4},length_95%_HPD={5.070349572466881E-5,2.1972946936614584},length=0.9251006595687687,posterior=0.13700065720527896,height_median=5.550791167786414,rate_range={2.3878141746464752E-4,2.9462846093018417E-4},height_range={4.395686308261638,8.411387157319759},height_95%_HPD={4.705853718736343,6.570882359464115},rate=2.6591936016148694E-4,rate_median=2.6581457621343944E-4,length_median=0.8059579415086882,height=5.59844053534079]:0.821079,SAMN40623180[&length_range={0.11840252301125265,6.855619805409265},height_95%_HPD={4.295890999999969,4.2958909999999975},rate_95%_HPD={2.50849376460533E-4,2.792657600434428E-4},length_95%_HPD={0.9577659980374253,4.494700774911939},rate=2.6496353617225374E-4,length=2.6021469360893783,rate_median=2.648970247752943E-4,length_median=2.5080335456862297,height_median=4.295890999999983,rate_range={2.3570588429703274E-4,2.995907747872008E-4},height_range={4.295890999999948,4.295891000000019},height=4.295890999994789]:2.07598)[&length_range={8.344980612031705E-4,3.759657397851961},rate_95%_HPD={2.5175500408793636E-4,2.794817924491318E-4},length_95%_HPD={0.002406278057833333,1.982242019510159},length=0.7670395490799702,posterior=0.05703476083056538,height_median=6.371870366572555,rate_range={2.417317183412236E-4,2.9462846093018417E-4},height_range={5.048643995452565,8.700407943009218},height_95%_HPD={5.37980776830495,7.622815078211367},rate=2.657803864431526E-4,rate_median=2.657038375749173E-4,length_median=0.6280267668887385,height=6.43198507925922]:1.22626)[&length_range={0.001470241337661271,2.3244390573910723},rate_95%_HPD={2.520419517276978E-4,2.7996995383246194E-4},length_95%_HPD={0.001470241337661271,1.454201772697294},length=0.48910884733320503,posterior=0.007051635020160216,height_median=7.59812754130564,rate_range={2.451916889294523E-4,2.872295882078048E-4},height_range={6.2599027257372555,9.551180024040733},height_95%_HPD={6.399261374958307,8.70658766694223},rate=2.6502779442076033E-4,rate_median=2.647428531105067E-4,length_median=0.3588018770877852,height=7.616619735139757]:0.685122)[&length_range={3.830840358602927E-4,3.870293297565725},rate_95%_HPD={2.520327983403035E-4,2.8026502575014445E-4},length_95%_HPD={3.830840358602927E-4,2.0204350210776854},length=0.8791210538612759,posterior=0.17554485870086503,height_median=8.28324946333716,rate_range={2.3878141746464752E-4,2.9462846093018417E-4},height_range={6.090147295988828,10.34437791712698},height_95%_HPD={6.9735699554602455,9.338827331397805},rate=2.655709671515486E-4,rate_median=2.6550013553009025E-4,length_median=0.7759499554383833,height=8.247614110840223]:0.797260,((((((((ERR2270658[&length_range={0.13086012014066295,3.622191075183765},height_95%_HPD={2.8837490000000656,2.883749000000094},rate_95%_HPD={2.50849376460533E-4,2.792657600434428E-4},length_95%_HPD={0.6116149540921221,2.2677029449292494},rate=2.6496353617225374E-4,length=1.442253644771401,rate_median=2.648970247752943E-4,length_median=1.4249688910684135,height_median=2.88374900000008,rate_range={2.3570588429703274E-4,2.995907747872008E-4},height_range={2.8837490000000443,2.8837490000001154},height=2.883749000000512]:1.34341,(ERR2270660[&length_range={0.07074089850956655,2.7471797553757167},height_95%_HPD={1.797260000000037,1.7972600000000654},rate_95%_HPD={2.50849376460533E-4,2.792657600434428E-4},length_95%_HPD={0.3048254960390686,1.5328429338781957},rate=2.6496353617225374E-4,length=0.9008785196506418,rate_median=2.648970247752943E-4,length_median=0.8687643911439791,height_median=1.7972600000000511,rate_range={2.3570588429703274E-4,2.995907747872008E-4},height_range={1.7972600000000156,1.7972600000000867},height=1.7972600000019974]:0.906421,(ERR2270661[&length_range={0.0034192221930273714,2.2238404057834833},height_95%_HPD={1.7863019999999636,1.786301999999992},rate_95%_HPD={2.50849376460533E-4,2.792657600434428E-4},length_95%_HPD={0.022586971948604706,1.086825561795144},rate=2.6496353617225374E-4,length=0.5232651015607774,rate_median=2.648970247752943E-4,length_median=0.48387498458335587,height_median=1.7863019999999779,rate_range={2.3570588429703274E-4,2.995907747872008E-4},height_range={1.7863019999999423,1.7863020000000134},height=1.786301999997862]:0.405855,ERR2270662[&length_range={0.011639222192964871,2.3255511641987345},height_95%_HPD={1.7780820000000261,1.7780820000000546},rate_95%_HPD={2.50849376460533E-4,2.792657600434428E-4},length_95%_HPD={0.03232171436071485,1.0761204962387154},rate=2.6496353617225374E-4,length=0.5247887564942963,rate_median=2.648970247752943E-4,length_median=0.48776061195391884,height_median=1.7780820000000404,rate_range={2.3570588429703274E-4,2.995907747872008E-4},height_range={1.7780820000000048,1.7780820000000759},height=1.7780820000007225]:0.414075)[&length_range={5.5477059914821325E-6,2.680178759612583},rate_95%_HPD={2.5091304123273176E-4,2.792626484743165E-4},length_95%_HPD={5.5477059914821325E-6,1.1472443307595974},length=0.5253917293689301,posterior=0.7804579122186895,height_median=2.192157181366042,rate_range={2.3570588429703274E-4,2.9462846093018417E-4},height_range={1.789721222193016,3.948136014893116},height_95%_HPD={1.8106964229987739,2.720407879660506},rate=2.649781921412323E-4,rate_median=2.6490637436829377E-4,length_median=0.4820991227352698,height=2.2301732973530175]:0.511524)[&length_range={0.2364681906465953,3.8851082064001665},rate_95%_HPD={2.50849376460533E-4,2.792657600434428E-4},length_95%_HPD={0.760705115482196,2.529684685035609},length=1.623530686458736,posterior=1.0,height_median=2.7036813286265016,rate_range={2.3570588429703274E-4,2.995907747872008E-4},height_range={1.9381755211625276,4.544439755375773},height_95%_HPD={2.1762136178367015,3.368709495306952},rate=2.6496353617225374E-4,rate_median=2.648970247752943E-4,length_median=1.5979471838668151,height=2.734391602804902]:1.52348)[&length_range={3.241023224198614E-5,2.100613630819637},rate_95%_HPD={2.505341207387733E-4,2.78911489098702E-4},length_95%_HPD={3.241023224198614E-5,0.8630280626747475},length=0.30635641828635757,posterior=0.4173786390522034,height_median=4.227161596349346,rate_range={2.3570588429703274E-4,2.926243703777444E-4},height_range={3.014609120140758,6.005278896997467},height_95%_HPD={3.450021060631393,5.056873466073608},rate=2.649780012634699E-4,rate_median=2.648928125443087E-4,length_median=0.22839215869116591,height=4.250664375673121]:0.300581,ERR2270659[&length_range={0.7660033409767659,4.4093950307380805},height_95%_HPD={2.139725999999868,2.1397259999998965},rate_95%_HPD={2.50849376460533E-4,2.792657600434428E-4},length_95%_HPD={1.4312694125100482,3.134262430363072},rate=2.6496353617225374E-4,length=2.263091312023521,rate_median=2.648970247752943E-4,length_median=2.250825467160354,height_median=2.1397259999998823,rate_range={2.3570588429703274E-4,2.995907747872008E-4},height_range={2.139725999999847,2.139725999999918},height=2.1397259999977116]:2.38802)[&length_range={0.08885923667559315,3.638940328793513},rate_95%_HPD={2.50849376460533E-4,2.792657600434428E-4},length_95%_HPD={0.4505908962309464,2.2424282158235123},length=1.320904929594743,posterior=1.0,height_median=4.527742420859713,rate_range={2.3570588429703274E-4,2.995907747872008E-4},height_range={3.163764151374778,6.549121030737965},height_95%_HPD={3.7205665814298783,5.375859941264011},rate=2.6496353617225374E-4,rate_median=2.648970247752943E-4,length_median=1.2818994104856847,height=4.536840871870284]:1.31761,((ERR2270656[&length_range={0.046563089873679964,2.938291639447061},height_95%_HPD={2.9001419999999456,2.900141999999974},rate_95%_HPD={2.50849376460533E-4,2.792657600434428E-4},length_95%_HPD={0.22681506674454388,1.4776754038670479},rate=2.6496353617225374E-4,length=0.8136367581342188,rate_median=2.648970247752943E-4,length_median=0.7751973570402018,height_median=2.90014199999996,rate_range={2.3570588429703274E-4,2.995907747872008E-4},height_range={2.9001419999999243,2.9001419999999953},height=2.900141999998756]:0.775197,ERR2270657[&length_range={0.05749208987371279,2.949220639447094},height_95%_HPD={2.8892129999999128,2.889212999999941},rate_95%_HPD={2.50849376460533E-4,2.792657600434428E-4},length_95%_HPD={0.2377440667445767,1.4886044038670807},rate=2.6496353617225374E-4,length=0.8245657581342409,rate_median=2.648970247752943E-4,length_median=0.7861263570402346,height_median=2.889212999999927,rate_range={2.3570588429703274E-4,2.995907747872008E-4},height_range={2.8892129999998915,2.8892129999999625},height=2.8892129999988025]:0.786126)[&length_range={0.07522318821760088,3.673887636689542},rate_95%_HPD={2.50849376460533E-4,2.792657600434428E-4},length_95%_HPD={0.46203396075832703,2.2599770694979098},length=1.3341766691004477,posterior=1.0,height_median=3.6753393570401727,rate_range={2.3570588429703274E-4,2.995907747872008E-4},height_range={2.946705089873646,5.838433639447018},height_95%_HPD={3.1269570667445024,4.377817403867017},rate=2.6496353617225374E-4,rate_median=2.648970247752943E-4,length_median=1.2993990212343105,height=3.713778758134176]:1.33710,ERR2269951[&length_range={0.11212769083012075,3.7253078675062508},height_95%_HPD={3.706850000000017,3.7068500000000455},rate_95%_HPD={2.50849376460533E-4,2.792657600434428E-4},length_95%_HPD={0.5099855352706584,2.212063698375778},rate=2.6496353617225374E-4,length=1.3410447566371073,rate_median=2.648970247752943E-4,length_median=1.3061095089783539,height_median=3.7068500000000313,rate_range={2.3570588429703274E-4,2.995907747872008E-4},height_range={3.7068499999999958,3.706850000000067},height=3.7068499999964466]:1.30559)[&length_range={8.6686472244768E-4,3.0838993465642712},rate_95%_HPD={2.50849376460533E-4,2.792731659453592E-4},length_95%_HPD={0.05923010668704798,1.6809367862636178},length=0.8112906164962319,posterior=0.9984724417840459,height_median=5.012435811033768,rate_range={2.3570588429703274E-4,2.995907747872008E-4},height_range={3.818977690830149,7.432157867506291},height_95%_HPD={4.218138639694136,5.9181083394232346},rate=2.6496233647564557E-4,rate_median=2.648970247752943E-4,length_median=0.7499607688639669,height=5.046993073022592]:0.832912)[&length_range={0.023763969389825057,3.59135039806812},rate_95%_HPD={2.50849376460533E-4,2.792657600434428E-4},length_95%_HPD={0.18683841308790594,1.9914718392130153},length=1.0441596107521667,posterior=1.0,height_median=5.845347577418757,rate_range={2.3570588429703274E-4,2.995907747872008E-4},height_range={4.274433981996193,8.383130978526562},height_95%_HPD={4.899281950470723,6.795740159112015},rate=2.6496353617225374E-4,rate_median=2.648970247752943E-4,length_median=0.9935679951521577,height=5.858207028105668]:0.587145,ERR2269947[&length_range={0.14282753059544362,4.438202255236716},height_95%_HPD={4.679452000000069,4.679452000000097},rate_95%_HPD={2.50849376460533E-4,2.792657600434428E-4},length_95%_HPD={1.0830469375702148,2.995413037542109},rate=2.6496353617225374E-4,length=2.0665046196450185,rate_median=2.648970247752943E-4,length_median=2.078581575892774,height_median=4.679452000000083,rate_range={2.3570588429703274E-4,2.995907747872008E-4},height_range={4.6794520000000475,4.6794520000001185},height=4.679452000004432]:1.75304)[&length_range={1.4335592709713296E-4,2.999897049421606},rate_95%_HPD={2.510818473439478E-4,2.793044998649372E-4},length_95%_HPD={1.4335592709713296E-4,1.4496514484566783},length=0.6017528240094893,posterior=0.30920620259684894,height_median=6.432492922237175,rate_range={2.3939425318291127E-4,2.995907747872008E-4},height_range={4.8222795305955195,8.334932100075612},height_95%_HPD={5.516292528250446,7.333245612877949},rate=2.65338283628813E-4,rate_median=2.652908101903606E-4,length_median=0.5121095180250479,height=6.424975835939649]:0.638758,(((ERR2269953[&length_range={0.06564576191985205,3.065319254142196},height_95%_HPD={3.6657539999998647,3.665753999999893},rate_95%_HPD={2.50849376460533E-4,2.792657600434428E-4},length_95%_HPD={0.25137645451283497,1.5531885132604613},rate=2.6496353617225374E-4,length=0.8992795045483093,rate_median=2.648970247752943E-4,length_median=0.8759150994793963,height_median=3.665753999999879,rate_range={2.3570588429703274E-4,2.995907747872008E-4},height_range={3.6657539999998434,3.6657539999999145},height=3.6657539999960207]:1.14581,(ERR2269952[&length_range={0.04920776191974463,2.845517853721594},height_95%_HPD={3.682191999999972,3.6821920000000006},rate_95%_HPD={2.50849376460533E-4,2.792657600434428E-4},length_95%_HPD={0.2325959021242423,1.5676089151028139},rate=2.6496353617225374E-4,length=0.9005441715501069,rate_median=2.648970247752943E-4,length_median=0.8795415352693485,height_median=3.6821919999999864,rate_range={2.3570588429703274E-4,2.995907747872008E-4},height_range={3.682191999999951,3.682192000000022},height=3.682192000000585]:0.928484,ERR2265652[&length_range={0.02067023228243814,2.5499430198925372},height_95%_HPD={3.952054999999959,3.952054999999987},rate_95%_HPD={2.50849376460533E-4,2.792657600434428E-4},length_95%_HPD={0.2041915924814539,1.4364032507019076},rate=2.6496353617225374E-4,length=0.7958837514162994,rate_median=2.648970247752943E-4,length_median=0.7627764871737259,height_median=3.952054999999973,rate_range={2.3570588429703274E-4,2.995907747872008E-4},height_range={3.9520549999999375,3.9520550000000085},height=3.9520550000014345]:0.658621)[&length_range={2.98538647811597E-5,1.5336525484251728},rate_95%_HPD={2.5130072272472315E-4,2.793590015985884E-4},length_95%_HPD={2.98538647811597E-5,0.5753537332994059},length=0.19261167619864777,posterior=0.1968951491145491,height_median=4.61067615022386,rate_range={2.3735560208229024E-4,2.995907747872008E-4},height_range={3.972725232282425,6.023527707960451},height_95%_HPD={4.1488359819922564,5.187665324004826},rate=2.649144977425368E-4,rate_median=2.648380711629408E-4,length_median=0.13552855087892368,height=4.639226597168261]:0.200884)[&length_range={0.19320372038519995,4.346506740497222},rate_95%_HPD={2.50849376460533E-4,2.792657600434428E-4},length_95%_HPD={0.7362450054685814,2.5376598428542136},length=1.625794691388596,posterior=1.0,height_median=4.811560202158095,rate_range={2.3570588429703274E-4,2.995907747872008E-4},height_range={3.988627589057863,6.731073254142071},height_95%_HPD={4.242220485811291,5.481944335468501},rate=2.6496353617225374E-4,rate_median=2.648970247752943E-4,length_median=1.6071806530300572,height=4.841490027830788]:1.48376,(ERR2269948[&length_range={0.008541567082185786,2.6093865632525786},height_95%_HPD={4.676713000000049,4.676713000000078},rate_95%_HPD={2.50849376460533E-4,2.792657600434428E-4},length_95%_HPD={0.070308963028757,1.1445872915427486},rate=2.6496353617225374E-4,length=0.5573770587537641,rate_median=2.648970247752943E-4,length_median=0.509448833977304,height_median=4.676713000000063,rate_range={2.3570588429703274E-4,2.995907747872008E-4},height_range={4.676713000000028,4.676713000000099},height=4.676712999995257]:0.509449,ERR2269949[&length_range={0.01402156708221991,2.6148665632526127},height_95%_HPD={4.671233000000015,4.6712330000000435},rate_95%_HPD={2.50849376460533E-4,2.792657600434428E-4},length_95%_HPD={0.07578896302879112,1.1500672915427828},rate=2.6496353617225374E-4,length=0.5628570587537961,rate_median=2.648970247752943E-4,length_median=0.5149288339773381,height_median=4.671233000000029,rate_range={2.3570588429703274E-4,2.995907747872008E-4},height_range={4.671232999999994,4.671233000000065},height=4.671233000000883]:0.514929)[&length_range={0.023913380539069884,3.215764544934487},rate_95%_HPD={2.50849376460533E-4,2.792657600434428E-4},length_95%_HPD={0.3628972723709767,2.06297868595479},length=1.2032322426725395,posterior=1.0,height_median=5.186161833977369,rate_range={2.3570588429703274E-4,2.995907747872008E-4},height_range={4.68525456708225,7.286099563252627},height_95%_HPD={4.747021963028814,5.821300291542826},rate=2.6496353617225374E-4,rate_median=2.648970247752943E-4,length_median=1.1836335126564057,height=5.23409005875382]:1.10915)[&length_range={2.7245039345480393E-5,2.5149249225330674},rate_95%_HPD={2.5079145658470786E-4,2.790692295341541E-4},length_95%_HPD={2.7245039345480393E-5,0.9821586250843168},length=0.3619245869669416,posterior=0.33922449777083075,height_median=6.2953158806437965,rate_range={2.3570588429703274E-4,2.926243703777444E-4},height_range={5.080292856268038,8.27657289072178},height_95%_HPD={5.520773655014295,7.087167372332559},rate=2.6493897282549344E-4,rate_median=2.6488358201964097E-4,length_median=0.280957336525105,height=6.306815168911121]:0.511721,(ERR2270655[&length_range={2.1710341056179026,6.138478842758582},height_95%_HPD={2.897410000000022,2.8974100000000504},rate_95%_HPD={2.50849376460533E-4,2.792657600434428E-4},length_95%_HPD={2.8833897869305414,4.586242270735565},rate=2.6496353617225374E-4,length=3.7296651171763338,rate_median=2.648970247752943E-4,length_median=3.717917154973895,height_median=2.8974100000000362,rate_range={2.3570588429703274E-4,2.995907747872008E-4},height_range={2.8974100000000007,2.8974100000000718},height=2.8974100000026852]:3.64005,ERR2269950[&length_range={1.2260611716407546,5.528844477843206},height_95%_HPD={3.767123000000069,3.7671230000000975},rate_95%_HPD={2.50849376460533E-4,2.792657600434428E-4},length_95%_HPD={1.9745724044548316,3.652719813995997},rate=2.6496353617225374E-4,length=2.8055478457950245,rate_median=2.648970247752943E-4,length_median=2.7960818708996786,height_median=3.7671230000000833,rate_range={2.3570588429703274E-4,2.995907747872008E-4},height_range={3.7671230000000477,3.767123000000119},height=3.7671229999982483]:2.77034)[&length_range={6.151841504653532E-6,1.2996977908525151},rate_95%_HPD={2.5106900416563954E-4,2.792626484743165E-4},length_95%_HPD={6.151841504653532E-6,0.47819853030344905},length=0.16525965781177382,posterior=0.14204515177889482,height_median=6.537462787593579,rate_range={2.3570588429703274E-4,2.903844745242715E-4},height_range={5.068444105617939,8.209794226682732},height_95%_HPD={5.759533551341214,7.355285028122022},rate=2.65003295191539E-4,rate_median=2.6490281824868085E-4,length_median=0.1198087710927398,height=6.550427053426649]:0.269574)[&length_range={0.00908446247846939,2.903104028026636},rate_95%_HPD={2.50849376460533E-4,2.792657600434428E-4},length_95%_HPD={0.07918375456312621,1.220508918575102},length=0.6067098637989994,posterior=1.0,height_median=6.80703647752043,rate_range={2.3570588429703274E-4,2.995907747872008E-4},height_range={5.424276498072587,9.295967477843284},height_95%_HPD={6.06916585494573,7.611357362596461},rate=2.6496353617225374E-4,rate_median=2.648970247752943E-4,length_median=0.5568152544458247,height=6.818668556564142]:0.264214)[&length_range={1.7598116169104117E-4,1.4577771796268308},rate_95%_HPD={2.516753090602838E-4,2.7941123740855996E-4},length_95%_HPD={1.7598116169104117E-4,0.6780635318417154},length=0.24355046651908935,posterior=0.03623510186681824,height_median=7.071250475075859,rate_range={2.4334329983049664E-4,2.906789517602178E-4},height_range={5.919128758672251,9.132627209742225},height_95%_HPD={6.4089597794076205,7.726680691645392},rate=2.6534073839006483E-4,rate_median=2.653398933300389E-4,length_median=0.18349711695842874,height=7.098315248110616]:0.182846,((ERR2269930[&length_range={0.008216016437492257,2.6434035422402538},height_95%_HPD={5.86575399999991,5.865753999999939},rate_95%_HPD={2.50849376460533E-4,2.792657600434428E-4},length_95%_HPD={0.0901404842638378,1.1252541959696405},rate=2.6496353617225374E-4,length=0.5865867300506512,rate_median=2.648970247752943E-4,length_median=0.5487366758076604,height_median=5.865753999999924,rate_range={2.3570588429703274E-4,2.995907747872008E-4},height_range={5.865753999999892,5.86575399999996},height=5.865754000004641]:0.431852,ERR2269945[&length_range={0.0011043358772377943,2.2052433573494152},height_95%_HPD={5.86575399999991,5.865753999999939},rate_95%_HPD={2.50849376460533E-4,2.792657600434428E-4},length_95%_HPD={0.06143529426854499,1.0090890364408605},rate=2.6496353617225374E-4,length=0.49990234008543205,rate_median=2.648970247752943E-4,length_median=0.46357351846434014,height_median=5.865753999999924,rate_range={2.3570588429703274E-4,2.995907747872008E-4},height_range={5.865753999999892,5.86575399999996},height=5.865754000004641]:0.431852)[&length_range={3.2960967528694596E-6,2.2572509570885764},rate_95%_HPD={2.5078737535376417E-4,2.793911925602569E-4},length_95%_HPD={3.2960967528694596E-6,0.6978003618049264},length=0.26231001072707,posterior=0.3829197676690527,height_median=6.297606157563486,rate_range={2.3570588429703274E-4,2.995907747872008E-4},height_range={5.873970016437411,7.739169534666978},height_95%_HPD={5.937552840769854,6.788248369774976},rate=2.6495283690901886E-4,rate_median=2.6493990706485964E-4,length_median=0.2070750599312774,height=6.3303117541721985]:0.255014,ERR2269946[&length_range={0.03946133587714318,2.4030227891231757},height_95%_HPD={5.827397000000005,5.827397000000033},rate_95%_HPD={2.50849376460533E-4,2.792657600434428E-4},length_95%_HPD={0.11144475510885421,1.161052006419851},rate=2.6496353617225374E-4,length=0.6082013391667973,rate_median=2.648970247752943E-4,length_median=0.5707423525208917,height_median=5.827397000000019,rate_range={2.3570588429703274E-4,2.995907747872008E-4},height_range={5.8273969999999835,5.827397000000055},height=5.827396999992146]:0.725224)[&length_range={3.7855899978200824E-4,2.578521967477224},rate_95%_HPD={2.508505047295869E-4,2.792626484743165E-4},length_95%_HPD={0.02949850538780563,1.1861753252108684},length=0.5567745246181743,posterior=0.9970692197019485,height_median=6.55262065113361,rate_range={2.3570588429703274E-4,2.995907747872008E-4},height_range={5.901175710597322,8.311144532569344},height_95%_HPD={6.079044007570346,7.125439190981812},rate=2.6496176736949496E-4,rate_median=2.648955651698705E-4,length_median=0.5063313502300772,height=6.582521527354278]:0.701476)[&length_range={7.726609438574172E-5,1.5593382110254526},rate_95%_HPD={2.5164250153650834E-4,2.7886004474215055E-4},length_95%_HPD={7.726609438574172E-5,0.5725504163024508},length=0.20571164317169746,posterior=0.027229613314623705,height_median=7.254096940423274,rate_range={2.4398562502478115E-4,2.9001365018239446E-4},height_range={6.322255065588816,8.754495823801726},height_95%_HPD={6.7478889100155115,7.96910845708312},rate=2.657118350272047E-4,rate_median=2.658635034196875E-4,length_median=0.1464488843690921,height=7.280403723658734]:0.192711,ERR2269929[&length_range={0.04083204613751068,4.602454609792394},height_95%_HPD={6.64604400000006,6.646044000000089},rate_95%_HPD={2.50849376460533E-4,2.792657600434428E-4},length_95%_HPD={0.18928042221050223,1.455061713919207},rate=2.6496353617225374E-4,length=0.7940220932594296,rate_median=2.648970247752943E-4,length_median=0.7495743081975332,height_median=6.6460440000000744,rate_range={2.3570588429703274E-4,2.995907747872008E-4},height_range={6.6460440000000425,6.64604400000011},height=6.646043999994944]:0.800763)[&length_range={2.638931274567824E-5,1.3398206500059562},rate_95%_HPD={2.511974498419709E-4,2.7868592387095937E-4},length_95%_HPD={2.638931274567824E-5,0.45197955452851346},length=0.16001123852273694,posterior=0.015879500523987993,height_median=7.446807481816235,rate_range={2.4398562502478115E-4,2.8623806485544726E-4},height_range={6.764726766335222,9.004456411979113},height_95%_HPD={6.975045887760189,8.12084749350678},rate=2.6522946364154586E-4,rate_median=2.6527954312939887E-4,length_median=0.10926302543882249,height=7.475739337652017]:0.248134,(ERR2265649[&length_range={0.3221763257753256,5.507645989226644},height_95%_HPD={4.952054999999959,4.952054999999987},rate_95%_HPD={2.50849376460533E-4,2.792657600434428E-4},length_95%_HPD={1.2710574336981857,3.1407922064487366},rate=2.6496353617225374E-4,length=2.2045237582990893,rate_median=2.648970247752943E-4,length_median=2.2020901747081068,height_median=4.952054999999973,rate_range={2.3570588429703274E-4,2.995907747872008E-4},height_range={4.9520549999999375,4.9520550000000085},height=4.95205500000146]:2.03529,ERR2269944[&length_range={0.07414945002254925,4.540931577446756},height_95%_HPD={5.86575399999991,5.865753999999939},rate_95%_HPD={2.50849376460533E-4,2.792657600434428E-4},length_95%_HPD={0.4035183564601281,2.0230194380102704},rate=2.6496353617225374E-4,length=1.201314427710128,rate_median=2.648970247752943E-4,length_median=1.1869685463217667,height_median=5.865753999999924,rate_range={2.3570588429703274E-4,2.995907747872008E-4},height_range={5.865753999999889,5.86575399999996},height=5.865754000004641]:1.12159)[&length_range={4.025299520105108E-5,1.9128774733031708},rate_95%_HPD={2.5086015815957614E-4,2.7942924285733866E-4},length_95%_HPD={4.025299520105108E-5,0.7061762651569632},length=0.25405993289027473,posterior=0.09254160819907992,height_median=6.98734453331878,rate_range={2.3735560208229024E-4,2.9462846093018417E-4},height_range={5.964663365524139,8.77037983997943},height_95%_HPD={6.335816219046734,7.727255197309304},rate=2.6484270461823637E-4,rate_median=2.648542971403197E-4,length_median=0.19269977968307073,height=7.0070229687889976]:0.707597)[&length_range={0.21497731069409376,9.009485292776787},rate_95%_HPD={2.50849376460533E-4,2.792657600434428E-4},length_95%_HPD={0.40645377226436175,3.0457550476241977},length=1.6460067031635277,posterior=1.0,height_median=7.6949411613491385,rate_range={2.3570588429703274E-4,2.995907747872008E-4},height_range={6.7818407963725775,11.248498609792478},height_95%_HPD={7.0824539877889165,8.457174892194502},rate=2.6496353617225374E-4,rate_median=2.648970247752943E-4,length_median=1.4148252587828125,height=7.736417622160662]:1.38557)[&length_range={0.01200771107253118,4.046731553818729},rate_95%_HPD={2.510818473439478E-4,2.792590808462022E-4},length_95%_HPD={0.16976059413148192,2.167852218584999},length=1.154061983393706,posterior=0.23868985239524682,height_median=9.080509962504268,rate_range={2.3878141746464752E-4,2.9462846093018417E-4},height_range={7.6807491497164015,11.617255426311143},height_95%_HPD={8.254275602268265,10.06296312505643},rate=2.6560574444519936E-4,rate_median=2.655314739326136E-4,length_median=1.0976236260928998,height=9.113612162454507]:1.14974)[&length_range={4.3345432889729807E-4,5.130835172295539},rate_95%_HPD={2.516314177910887E-4,2.799796834798801E-4},length_95%_HPD={0.41197123950981585,3.3424874411006726},length=1.8578926610447792,posterior=0.24455141299134975,height_median=10.23024988622049,rate_range={2.3878141746464752E-4,2.9462846093018417E-4},height_range={8.629230395227545,12.63624775277394},height_95%_HPD={9.223329648967038,11.312737553290631},rate=2.6568987218011843E-4,rate_median=2.656370391272252E-4,length_median=1.830448411500739,height=10.267978217671295]:1.70187,((SAMN40623208[&length_range={0.14885079050670136,3.4832761087056614},height_95%_HPD={4.446576000000036,4.446576000000064},rate_95%_HPD={2.50849376460533E-4,2.792657600434428E-4},length_95%_HPD={0.4507004702387256,2.019624148055886},rate=2.6496353617225374E-4,length=1.1968788676553477,rate_median=2.648970247752943E-4,length_median=1.1535947841238228,height_median=4.44657600000005,rate_range={2.3570588429703274E-4,2.995907747872008E-4},height_range={4.4465760000000145,4.446576000000086},height=4.446575999994803]:1.19531,(((SAMN40623221[&length_range={0.3478360949232686,3.97956353813073},height_95%_HPD={1.1205479999998573,1.1205479999998857},rate_95%_HPD={2.50849376460533E-4,2.792657600434428E-4},length_95%_HPD={1.1883155341812426,2.8962282804734167},rate=2.6496353617225374E-4,length=2.2077243289845794,rate_median=2.648970247752943E-4,length_median=2.2303314622936776,height_median=1.1205479999998715,rate_range={2.3570588429703274E-4,2.995907747872008E-4},height_range={1.120547999999836,1.120547999999907},height=1.1205479999991863]:2.25840,SAMN40623219[&length_range={0.005333037666133134,2.943979982157366},height_95%_HPD={3.0258249999999265,3.025824999999955},rate_95%_HPD={2.50849376460533E-4,2.792657600434428E-4},length_95%_HPD={0.040459347289924175,0.905821277498327},rate=2.6496353617225374E-4,length=0.42060385654485083,rate_median=2.648970247752943E-4,length_median=0.3699531814839472,height_median=3.0258249999999407,rate_range={2.3570588429703274E-4,2.995907747872008E-4},height_range={3.025824999999905,3.0258249999999762},height=3.025824999998768]:0.353121)[&length_range={2.821607312886165E-4,3.3556828040909097},rate_95%_HPD={2.5078737535376417E-4,2.792242387794446E-4},length_95%_HPD={0.0065594411285414544,0.9508153430944564},length=0.39495313336071325,posterior=0.879322900939626,height_median=3.378945733051669,rate_range={2.3570588429703274E-4,2.995907747872008E-4},height_range={3.0311580376660743,4.984387667176499},height_95%_HPD={3.06832671781531,3.8547331828261058},rate=2.6488216972185585E-4,rate_median=2.6482760022674697E-4,length_median=0.33004918217839396,height=3.419422807764307]:0.355873,SAMN40623220[&length_range={0.019069094923070518,4.986076621589233},height_95%_HPD={1.4493150000000554,1.4493150000000838},rate_95%_HPD={2.50849376460533E-4,2.792657600434428E-4},length_95%_HPD={0.7998639247830992,3.2359313253740822},rate=2.6496353617225374E-4,length=2.221584399700707,rate_median=2.648970247752943E-4,length_median=2.2523751821961935,height_median=1.4493150000000696,rate_range={2.3570588429703274E-4,2.995907747872008E-4},height_range={1.449315000000034,1.4493150000001052},height=1.449315000000562]:2.28550)[&length_range={0.0015957848808603181,3.4166444662721687},rate_95%_HPD={2.5081877180620644E-4,2.792556941356518E-4},length_95%_HPD={0.041704034150874314,1.8782077839347817},length=0.8720614738197415,posterior=0.9830902857954849,height_median=3.734818891329965,rate_range={2.3570588429703274E-4,2.995907747872008E-4},height_range={3.0459549658162324,6.314997786259859},height_95%_HPD={3.1878133497282164,4.493870094650649},rate=2.649580943991922E-4,rate_median=2.6489029803084305E-4,length_median=0.7847709353712338,height=3.784864874941482]:0.765661,(SAMN40623225[&length_range={0.29059236792410714,5.096325557162131},height_95%_HPD={0.8712330000000605,0.871233000000089},rate_95%_HPD={2.50849376460533E-4,2.792657600434428E-4},length_95%_HPD={1.2296207721176509,3.2680404177603952},rate=2.6496353617225374E-4,length=2.2167272636217232,rate_median=2.648970247752943E-4,length_median=2.18784667004948,height_median=0.8712330000000748,rate_range={2.3570588429703274E-4,2.995907747872008E-4},height_range={0.8712330000000392,0.8712330000001103},height=0.871232999999869]:2.23089,(SAMN40623227[&length_range={0.1344283679241174,3.953416208600471},height_95%_HPD={1.0273970000000503,1.0273970000000787},rate_95%_HPD={2.50849376460533E-4,2.792657600434428E-4},length_95%_HPD={0.8587299436398736,2.3509921317465605},rate=2.6496353617225374E-4,length=1.5576187325876136,rate_median=2.648970247752943E-4,length_median=1.540621653562245,height_median=1.0273970000000645,rate_range={2.3570588429703274E-4,2.995907747872008E-4},height_range={1.027397000000029,1.0273970000001},height=1.027396999999579]:1.55583,(SAMN40623224[&length_range={0.001771675216202473,2.766635550613855},height_95%_HPD={1.4054799999998835,1.405479999999912},rate_95%_HPD={2.50849376460533E-4,2.792657600434428E-4},length_95%_HPD={0.334062764206702,1.4429888763574295},rate=2.6496353617225374E-4,length=0.8597004897374709,rate_median=2.648970247752943E-4,length_median=0.8352477916810734,height_median=1.4054799999998977,rate_range={2.3570588429703274E-4,2.995907747872008E-4},height_range={1.4054799999998622,1.4054799999999332},height=1.40548000000093]:0.839779,((SAMN40623222[&length_range={0.017891922795313153,1.2996145661338714},height_95%_HPD={1.3342469999999906,1.334247000000019},rate_95%_HPD={2.50849376460533E-4,2.792657600434428E-4},length_95%_HPD={0.07406933975588159,0.6797358331432033},rate=2.6496353617225374E-4,length=0.3561710507193879,rate_median=2.648970247752943E-4,length_median=0.3322362644461496,height_median=1.3342470000000048,rate_range={2.3570588429703274E-4,2.995907747872008E-4},height_range={1.3342469999999693,1.3342470000000475},height=1.3342470000001054]:0.332118,SAMN40623223[&length_range={0.020631922795443902,1.3023545661340021},height_95%_HPD={1.3315069999998599,1.3315069999998883},rate_95%_HPD={2.50849376460533E-4,2.792657600434428E-4},length_95%_HPD={0.07680933975601234,0.682475833143334},rate=2.6496353617225374E-4,length=0.3588283570038856,rate_median=2.648970247752943E-4,length_median=0.3348676072214165,height_median=1.331506999999874,rate_range={2.3570588429703274E-4,2.995907747872008E-4},height_range={1.3315069999998386,1.3315069999999167},height=1.331507000000286]:0.334858)[&length_range={3.100894798273579E-4,1.6466548787045574},rate_95%_HPD={2.5085553357540285E-4,2.792758428154293E-4},length_95%_HPD={0.006718397985111313,0.5427938853584975},length=0.23663166044998138,posterior=0.9989164994049627,height_median=1.6663654846660414,rate_range={2.3570588429703274E-4,2.995907747872008E-4},height_range={1.3521389227953122,2.6338615661338878},height_95%_HPD={1.4078631380075137,2.0130727311943133},rate=2.6496358711046105E-4,rate_median=2.648972660639259E-4,length_median=0.203049332834758,height=1.6902591821723987]:0.235338,SAMN40623226[&length_range={0.41261853583860475,2.61213208563009},height_95%_HPD={0.9479449999998764,0.9479449999999048},rate_95%_HPD={2.50849376460533E-4,2.792657600434428E-4},length_95%_HPD={0.587266920979624,1.4113461227964632},rate=2.6496353617225374E-4,length=0.9787846217720305,rate_median=2.648970247752943E-4,length_median=0.9536512992882114,height_median=0.9479449999998906,rate_range={2.3570588429703274E-4,2.995907747872008E-4},height_range={0.947944999999855,0.9479449999999332},height=0.9479449999998906]:0.953758)[&length_range={0.002794158670811342,2.7412701208415386},rate_95%_HPD={2.50849376460533E-4,2.792657600434428E-4},length_95%_HPD={0.03825693017131426,0.7678885172290988},length=0.36016913698132624,posterior=0.9998579015613066,height_median=1.9017030417473322,rate_range={2.3570588429703274E-4,2.995907747872008E-4},height_range={1.3838684874534195,3.5600770856299846},height_95%_HPD={1.5353999208777545,2.3584528659457504},rate=2.6496326224556376E-4,rate_median=2.6489693963766144E-4,length_median=0.3194333877910025,height=1.9267498395194778]:0.343556)[&length_range={0.0017665907185642205,3.460907324845764},rate_95%_HPD={2.5081877180620644E-4,2.792758428154293E-4},length_95%_HPD={0.006735898288067865,0.8644122269861243},length=0.37099980530892335,posterior=0.9714382138226256,height_median=2.2452593925363935,rate_range={2.3570588429703274E-4,2.995907747872008E-4},height_range={1.4890536765683535,4.088092606561407},height_95%_HPD={1.7593767446545066,2.8356915616331193},rate=2.6495344891747693E-4,rate_median=2.6489029803084305E-4,length_median=0.3154552328624549,height=2.272045792175628]:0.337970)[&length_range={1.4170985306538597E-4,4.22835114165183},rate_95%_HPD={2.508505047295869E-4,2.792626484743165E-4},length_95%_HPD={0.009161450985569974,1.248222795646679},length=0.5490236472266486,posterior=0.9062327927671895,height_median=2.583229586962954,rate_range={2.3570588429703274E-4,2.995907747872008E-4},height_range={1.651848043886524,4.661083090395451},height_95%_HPD={1.9603370049854263,3.271469079679587},rate=2.6498318343125477E-4,rate_median=2.6492643459913117E-4,length_median=0.47192740923315823,height=2.6097983980911748]:0.518896)[&length_range={0.009679723656397687,4.5869549465450445},rate_95%_HPD={2.508505047295869E-4,2.792758428154293E-4},length_95%_HPD={0.22753478751041323,2.8705846807286157},length=1.5235179073124925,posterior=0.9960390060214214,height_median=3.10212512255662,rate_range={2.3570588429703274E-4,2.995907747872008E-4},height_range={1.7783905316700697,5.4024115953187},height_95%_HPD={2.3084445148358768,4.06844358879345},rate=2.6497041897397016E-4,rate_median=2.649038274913708E-4,length_median=1.4557756838610885,height=3.142871606325905]:1.39836)[&length_range={1.8912588440223033E-4,3.8544244079473544},rate_95%_HPD={2.5090168254422593E-4,2.792626484743165E-4},length_95%_HPD={1.8912588440223033E-4,2.1854808232340956},length=1.1537667000766871,posterior=0.8601396117160163,height_median=4.500480379721907,rate_range={2.3570588429703274E-4,2.995907747872008E-4},height_range={3.1731877241377404,6.679824585867998},height_95%_HPD={3.585000248457952,5.499872594332071},rate=2.6505335863503276E-4,rate_median=2.649822600759687E-4,length_median=1.131820186187113,height=4.5307800106921405]:1.14141)[&length_range={1.7838600638037212,7.689985672875608},rate_95%_HPD={2.50849376460533E-4,2.792657600434428E-4},length_95%_HPD={3.4157922380934442,5.871168422702536},length=4.6523839956974395,posterior=1.0,height_median=5.641888750130004,rate_range={2.3570588429703274E-4,2.995907747872008E-4},height_range={4.632849060636801,7.995067167705066},height_95%_HPD={4.939441230908294,6.489208661244753},rate=2.6496353617225374E-4,rate_median=2.648970247752943E-4,length_median=4.661486856509872,height=5.681385826725603]:4.66334,SAMN40623188[&length_range={1.0449329366224447E-6,3.15265946954681},height_95%_HPD={10.013698999999846,10.013698999999875},rate_95%_HPD={2.50849376460533E-4,2.792657600434428E-4},length_95%_HPD={1.0449329366224447E-6,1.0660379896551504},rate=2.6496353617225374E-4,length=0.3651924360071487,rate_median=2.648970247752943E-4,length_median=0.26116175951722376,height_median=10.01369899999986,rate_range={2.3570588429703274E-4,2.995907747872008E-4},height_range={10.013698999999825,10.013698999999896},height=10.013699000002616]:0.291527)[&length_range={1.0516187304077107E-5,4.948345017380051},rate_95%_HPD={2.510818473439478E-4,2.7930890805793405E-4},length_95%_HPD={5.358541006366124E-4,2.9658112825870937},length=1.7260378896607866,posterior=0.7514875930300716,height_median=10.305225619593362,rate_range={2.382189963163452E-4,2.995907747872008E-4},height_range={10.013700044932786,13.166358469546672},height_95%_HPD={10.013700044932786,11.159454921152964},rate=2.653746427663157E-4,rate_median=2.65320004097226E-4,length_median=1.7340808802554006,height=10.412500502024942]:1.62689)[&length_range={3.128972651982309E-4,3.9499393012849673},rate_95%_HPD={2.515504513912205E-4,2.793631634870083E-4},length_95%_HPD={3.128972651982309E-4,1.7993511913627263},length=0.7274165198737794,posterior=0.11362546404021386,height_median=11.932116612183627,rate_range={2.3878141746464752E-4,2.91816146810077E-4},height_range={10.316066705351979,14.117401399336327},height_95%_HPD={10.854281174016087,13.076592948973701},rate=2.6568690968906366E-4,rate_median=2.6566079752407524E-4,length_median=0.6134628678988872,height=11.949494253590148]:0.632960)[&length_range={3.685520621488081E-5,3.738479544839157},rate_95%_HPD={2.5191148996344385E-4,2.799796834798801E-4},length_95%_HPD={0.005952245385648425,2.184468809305093},length=1.0504085704668498,posterior=0.15849304605765643,height_median=12.565076865459432,rate_range={2.3878141746464752E-4,2.91816146810077E-4},height_range={10.759764745968184,14.860046963369122},height_95%_HPD={11.595295099773264,13.790704839040739},rate=2.6580547578996784E-4,rate_median=2.6578330543291156E-4,length_median=0.9850751633539883,height=12.593024968759995]:1.10439)[&length_range={0.0011199305574915996,1.6297378574152859},rate_95%_HPD={2.513082300970056E-4,2.793631634870083E-4},length_95%_HPD={0.011205417016780572,0.7535704779918628},length=0.31825745435164254,posterior=0.20336062807509903,height_median=13.669463077890121,rate_range={2.3878141746464752E-4,2.91816146810077E-4},height_range={11.838206940596173,16.135382422970473},height_95%_HPD={12.559972283053682,14.874893665147134},rate=2.6560496576288493E-4,rate_median=2.655483478560338E-4,length_median=0.27122111248848846,height=13.675251877595828]:0.467292,(SAMN40623176[&length_range={1.2466845440428642E-6,2.928870347072781},height_95%_HPD={11.952054999999959,11.952054999999987},rate_95%_HPD={2.50849376460533E-4,2.792657600434428E-4},length_95%_HPD={1.2466845440428642E-6,0.9311622183101722},rate=2.6496353617225374E-4,length=0.30793304566679836,rate_median=2.648970247752943E-4,length_median=0.21176965365054734,height_median=11.952054999999973,rate_range={2.3570588429703274E-4,2.995907747872008E-4},height_range={11.952054999999941,11.952055000000001},height=11.952055000001522]:0.332465,(((SAMN40623190[&length_range={0.010785232006343293,3.8248854378255928},height_95%_HPD={7.539725999999959,7.5397259999999875},rate_95%_HPD={2.50849376460533E-4,2.792657600434428E-4},length_95%_HPD={0.09102638391895468,1.9474113101802644},rate=2.6496353617225374E-4,length=0.9284882094245666,rate_median=2.648970247752943E-4,length_median=0.8470534892745754,height_median=7.539725999999973,rate_range={2.3570588429703274E-4,2.995907747872008E-4},height_range={7.539725999999945,7.539726000000005},height=7.539725999992396]:0.835149,((SAMN40623228[&length_range={5.8414610206725115E-6,1.57544548770331},height_95%_HPD={2.6405799999999857,2.640580000000014},rate_95%_HPD={2.50849376460533E-4,2.792657600434428E-4},length_95%_HPD={5.8414610206725115E-6,0.4401807440220531},rate=2.6496353617225374E-4,length=0.14867286194271,rate_median=2.648970247752943E-4,length_median=0.10401143114789635,height_median=2.64058,rate_range={2.3570588429703274E-4,2.995907747872008E-4},height_range={2.6405799999999644,2.6405800000000355},height=2.6405800000034305]:0.119670,(SAMN40623247[&length_range={4.915784550973967E-6,1.902923089965006},height_95%_HPD={2.082192000000063,2.0821920000000915},rate_95%_HPD={2.50849376460533E-4,2.792657600434428E-4},length_95%_HPD={4.915784550973967E-6,0.7394599025896542},rate=2.6496353617225374E-4,length=0.28591668128680403,rate_median=2.648970247752943E-4,length_median=0.217116737581859,height_median=2.0821920000000773,rate_range={2.3570588429703274E-4,2.995907747872008E-4},height_range={2.082192000000042,2.082192000000113},height=2.0821920000014225]:0.183794,SAMN40623241[&length_range={1.1301419157846553,3.2859861054970976},height_95%_HPD={0.9520549999999588,0.9520549999999872},rate_95%_HPD={2.50849376460533E-4,2.792657600434428E-4},length_95%_HPD={1.1301419157846553,1.8695961989707652},rate=2.6496353617225374E-4,length=1.416190817443601,rate_median=2.648970247752943E-4,length_median=1.3472537375819633,height_median=0.952054999999973,rate_range={2.3570588429703274E-4,2.995907747872008E-4},height_range={0.9520549999999375,0.9520550000000085},height=0.9520550000010247]:1.31393)[&length_range={6.083001123258214E-5,1.9439037221163398},rate_95%_HPD={2.5078737535376417E-4,2.791763879007472E-4},length_95%_HPD={4.461002838151984E-4,0.8483952709571594},length=0.4829472268800367,posterior=0.8890744062949608,height_median=2.265986420659045,rate_range={2.3570588429703274E-4,2.995907747872008E-4},height_range={2.082196915784632,3.985115089965074},height_95%_HPD={2.082196915784632,2.6641852907847934},rate=2.6500445636072633E-4,rate_median=2.649500067071472E-4,length_median=0.4963294013522954,height=2.312261109476824]:0.494264)[&length_range={0.037480090509440345,5.839460979001009},rate_95%_HPD={2.50849376460533E-4,2.792657600434428E-4},length_95%_HPD={0.1932656139922746,2.4054560696789333},length=1.214263339958269,posterior=1.0,height_median=2.7602501869768545,rate_range={2.3570588429703274E-4,2.995907747872008E-4},height_range={2.6405858414610073,4.238041105497064},height_95%_HPD={2.6405858414610073,3.1193745676163473},rate=2.6496353617225374E-4,rate_median=2.648970247752943E-4,length_median=1.1120795249531117,height=2.80585367480809]:1.93538,(((SAMN40623149[&length_range={0.757904619378896,6.511689564273245},height_95%_HPD={0.11506899999993436,0.11506899999996278},rate_95%_HPD={2.50849376460533E-4,2.792657600434428E-4},length_95%_HPD={1.3106532534644886,3.590763653612027},rate=2.6496353617225374E-4,length=2.422105455323153,rate_median=2.648970247752943E-4,length_median=2.3760552553707543,height_median=0.11506899999994857,rate_range={2.3570588429703274E-4,2.995907747872008E-4},height_range={0.11506899999991305,0.1150689999999841},height=0.11506899999992565]:2.37606,SAMN40623145[&length_range={0.7305076193788315,6.48429256427318},height_95%_HPD={0.14246599999999887,0.1424660000000273},rate_95%_HPD={2.50849376460533E-4,2.792657600434428E-4},length_95%_HPD={1.283256253464424,3.5633666536119626},rate=2.6496353617225374E-4,length=2.394708455323077,rate_median=2.648970247752943E-4,length_median=2.34865825537069,height_median=0.14246600000001308,rate_range={2.3570588429703274E-4,2.995907747872008E-4},height_range={0.14246599999997756,0.1424660000000486},height=0.14246600000013213]:2.34866)[&length_range={0.05846303352246052,6.565488389149338},rate_95%_HPD={2.50849376460533E-4,2.792657600434428E-4},length_95%_HPD={0.23188743343946872,2.5875738142756406},length=1.3129292310531093,posterior=1.0,height_median=2.4911242553707,rate_range={2.3570588429703274E-4,2.995907747872008E-4},height_range={0.8729736193788611,6.626758564273192},height_95%_HPD={1.4257222534644391,3.7058326536119637},rate=2.6496353617225374E-4,rate_median=2.648970247752943E-4,length_median=1.2047309892914377,height=2.537174455323069]:1.88396,SAMN40623244[&length_range={1.6624406069087883E-5,4.440317954693276},height_95%_HPD={3.952054999999959,3.952054999999987},rate_95%_HPD={2.50849376460533E-4,2.792657600434428E-4},length_95%_HPD={0.006651294497627802,1.3529379050115296},rate=2.6496353617225374E-4,length=0.5592348817036106,rate_median=2.648970247752943E-4,length_median=0.4642837971921052,height_median=3.952054999999973,rate_range={2.3570588429703274E-4,2.995907747872008E-4},height_range={3.9520549999999375,3.9520550000000085},height=3.9520550000014345]:0.423033)[&length_range={4.643732368148079E-5,3.5579417502958135},rate_95%_HPD={2.506660922685336E-4,2.793590015985884E-4},length_95%_HPD={4.643732368148079E-5,0.990979697298302},length=0.32494635966159263,posterior=0.04618199257535658,height_median=4.375088329429975,rate_range={2.3832954844828368E-4,2.8987313141216073E-4},height_range={3.957710428699663,6.432838524377907},height_95%_HPD={3.964615665509207,5.0836667894595315},rate=2.6445456485206504E-4,rate_median=2.6422979708528704E-4,length_median=0.21290551070013963,height=4.447098391384512]:0.0136537,(SAMN40623251[&length_range={0.04693803423657217,6.310615511618914},height_95%_HPD={1.123287999999988,1.1232880000000165},rate_95%_HPD={2.50849376460533E-4,2.792657600434428E-4},length_95%_HPD={0.2420193406963025,2.527380692926622},rate=2.6496353617225374E-4,length=1.2706552290665654,rate_median=2.648970247752943E-4,length_median=1.1669925608897587,height_median=1.1232880000000023,rate_range={2.3570588429703274E-4,2.995907747872008E-4},height_range={1.1232879999999668,1.1232880000000378},height=1.1232880000009857]:1.09907,(SAMN40623237[&length_range={3.825804318646764E-5,3.9819375348928325},height_95%_HPD={0.7041099999998863,0.7041099999999147},rate_95%_HPD={2.50849376460533E-4,2.792657600434428E-4},length_95%_HPD={5.987850771405068E-5,1.0934277699572468},rate=2.6496353617225374E-4,length=0.35832377758873096,rate_median=2.648970247752943E-4,length_median=0.24240889231549279,height_median=0.7041099999999005,rate_range={2.3570588429703274E-4,2.995907747872008E-4},height_range={0.704109999999865,0.7041099999999361},height=0.70410999999935]:0.438683,(SAMN40623238[&length_range={3.4062469940199236E-6,3.47599604028256},height_95%_HPD={0.7150690000000708,0.7150690000000992},rate_95%_HPD={2.50849376460533E-4,2.792657600434428E-4},length_95%_HPD={3.4062469940199236E-6,1.083541545535068},rate=2.6496353617225374E-4,length=0.35174814532692916,rate_median=2.648970247752943E-4,length_median=0.23516430343554207,height_median=0.715069000000085,rate_range={2.3570588429703274E-4,2.995907747872008E-4},height_range={0.7150690000000495,0.7150690000001205},height=0.7150690000002814]:0.132279,SAMN40623235[&length_range={6.963095674938913E-6,3.275896178598861},height_95%_HPD={0.7041099999998863,0.7041099999999147},rate_95%_HPD={2.50849376460533E-4,2.792657600434428E-4},length_95%_HPD={6.963095674938913E-6,1.0415833782646136},rate=2.6496353617225374E-4,length=0.34207021337586896,rate_median=2.648970247752943E-4,length_median=0.23338760801426262,height_median=0.7041099999999005,rate_range={2.3570588429703274E-4,2.995907747872008E-4},height_range={0.704109999999865,0.7041099999999361},height=0.70410999999935]:0.143238)[&length_range={2.0039469449173453E-5,3.2231119419490435},rate_95%_HPD={2.5035539637059077E-4,2.7923638142859E-4},length_95%_HPD={2.0039469449173453E-5,1.0787902234660438},length=0.36999082214629253,posterior=0.164923000408533,height_median=0.8473479319826325,rate_range={2.3570588429703274E-4,2.9217689337173304E-4},height_range={0.7150724062470815,2.292894097490887},height_95%_HPD={0.7150724062470815,1.29155235551071},rate=2.651848912036395E-4,rate_median=2.650714386567655E-4,length_median=0.2634420666714351,height=0.9077031059414585]:0.295445)[&length_range={1.1588636161419252E-4,4.785912801235523},rate_95%_HPD={2.5081050154985397E-4,2.7945452867230027E-4},length_95%_HPD={0.011134887312724384,2.3552899450870113},length=1.1997338010313239,posterior=0.46315209861631645,height_median=1.1427925090822697,rate_range={2.3570588429703274E-4,2.9462846093018417E-4},height_range={0.7167486439983293,3.249908272576384},height_95%_HPD={0.7321030295286093,1.8708899990288188},rate=2.651340465277775E-4,rate_median=2.650308760894512E-4,length_median=1.134888364825023,height=1.2110323296272565]:1.07956)[&length_range={3.2216647266203324E-4,5.381584150344236},rate_95%_HPD={2.508587052105184E-4,2.7941123740855996E-4},length_95%_HPD={0.010592126886467046,2.5615192210585773},length=1.3510611080841257,posterior=0.43926179861098774,height_median=2.2223543305918927,rate_range={2.3570588429703274E-4,2.9462846093018417E-4},height_range={1.1883902018441503,4.782275070018521},height_95%_HPD={1.3993838963572216,3.212988999070255},rate=2.651440593444747E-4,rate_median=2.650598180976789E-4,length_median=1.3269521373623543,height=2.277567196029315]:2.16639)[&length_range={8.705210367399019E-5,3.851557440777915},rate_95%_HPD={2.504508240645998E-4,2.800758299917258E-4},length_95%_HPD={8.705210367399019E-5,1.5145557445724451},length=0.5116937928283238,posterior=0.04861542833798114,height_median=4.388742067111167,rate_range={2.423471239952629E-4,2.903561162009503E-4},height_range={3.9546103297365782,5.81285648179675},height_95%_HPD={3.966970068198439,5.06482153980269},rate=2.6524634781653216E-4,rate_median=2.6510557851602145E-4,length_median=0.35277867891851766,height=4.446247722785434]:0.306892)[&length_range={0.10689698307039475,7.257765889625152},rate_95%_HPD={2.5048468399706784E-4,2.792590808462022E-4},length_95%_HPD={1.8010809712477682,5.149663421362339},length=3.481783111256607,posterior=0.3406099575480914,height_median=4.695633813214224,rate_range={2.3832954844828368E-4,2.9462846093018417E-4},height_range={3.9532708887696835,8.571000687391198},height_95%_HPD={3.9854929189243116,5.878082291500668},rate=2.652428754799101E-4,rate_median=2.65141791456935E-4,length_median=3.5239083577238395,height=4.80129676331517]:3.67924)[&length_range={4.1841491809968545E-4,3.4411958707604438},rate_95%_HPD={2.517059839888938E-4,2.8006466885796034E-4},length_95%_HPD={0.46320635991397907,2.494356979425227},length=1.5396379844481627,posterior=0.2784418906197268,height_median=8.374874812361439,rate_range={2.3878141746464752E-4,2.9462846093018417E-4},height_range={7.553312789013162,10.449495524896236},height_95%_HPD={7.630574137557684,9.366676820168667},rate=2.659224664067039E-4,rate_median=2.658987534241468E-4,length_median=1.5947721989501078,height=8.445238450929066]:1.56528,SAMN40623169[&length_range={1.2062772594134685E-6,2.331521415587556},height_95%_HPD={9.819177999999951,9.81917799999998},rate_95%_HPD={2.50849376460533E-4,2.792657600434428E-4},length_95%_HPD={1.2062772594134685E-6,0.5181646547379088},rate=2.6496353617225374E-4,length=0.1674887723070294,rate_median=2.648970247752943E-4,length_median=0.11091833721127031,height_median=9.819177999999965,rate_range={2.3570588429703274E-4,2.995907747872008E-4},height_range={9.819177999999937,9.819178},height=9.819177999989193]:0.120978)[&length_range={0.03878588190045562,5.6917279334564075},rate_95%_HPD={2.5170555109677977E-4,2.799898315438307E-4},length_95%_HPD={0.4561150009829369,4.545230676165737},length=2.3319267850779815,posterior=0.2800582603598643,height_median=9.940155829988242,rate_range={2.3878141746464752E-4,2.9462846093018417E-4},height_range={9.819184857029384,11.90268902852263},height_95%_HPD={9.819184857029384,10.370912684367891},rate=2.659156321914718E-4,rate_median=2.6588613234715657E-4,length_median=2.0603320386368686,height=9.999032592159976]:1.49554,(SAMN40623159[&length_range={0.019675210366328244,5.589211970021447},height_95%_HPD={9.517808000000045,9.517808000000073},rate_95%_HPD={2.50849376460533E-4,2.792657600434428E-4},length_95%_HPD={0.1285056511894993,2.6791519245554767},rate=2.6496353617225374E-4,length=1.1680434052803221,rate_median=2.648970247752943E-4,length_median=0.979438157693636,height_median=9.517808000000059,rate_range={2.3570588429703274E-4,2.995907747872008E-4},height_range={9.51780800000003,9.517808000000091},height=9.517807999988612]:1.20416,(SAMN40623167[&length_range={1.4828328198923657E-4,5.251842572926135},height_95%_HPD={9.120547999999857,9.120547999999886},rate_95%_HPD={2.50849376460533E-4,2.792657600434428E-4},length_95%_HPD={0.006536201872519243,1.5784768925713166},rate=2.6496353617225374E-4,length=0.6492160285296007,rate_median=2.648970247752943E-4,length_median=0.5362643909776139,height_median=9.120547999999872,rate_range={2.3570588429703274E-4,2.995907747872008E-4},height_range={9.120547999999843,9.120547999999904},height=9.120547999991091]:0.489559,(((((ERS3013728[&length_range={1.0280761347013447,4.378547646588241},height_95%_HPD={1.9520549999999588,1.9520549999999872},rate_95%_HPD={2.50849376460533E-4,2.792657600434428E-4},length_95%_HPD={1.2386887565669604,2.5003126185169746},rate=2.6496353617225374E-4,length=1.8269541923949295,rate_median=2.648970247752943E-4,length_median=1.7827695030544826,height_median=1.952054999999973,rate_range={2.3570588429703274E-4,2.995907747872008E-4},height_range={1.9520549999999375,1.9520550000000085},height=1.9520550000013017]:1.77799,ERS3013715[&length_range={0.028076134701344735,2.7720628254525286},height_95%_HPD={2.952054999999959,2.952054999999987},rate_95%_HPD={2.50849376460533E-4,2.792657600434428E-4},length_95%_HPD={0.24401123584422546,1.4846742394189514},rate=2.6496353617225374E-4,length=0.8206467209414442,rate_median=2.648970247752943E-4,length_median=0.7787534329839474,height_median=2.952054999999973,rate_range={2.3570588429703274E-4,2.995907747872008E-4},height_range={2.9520549999999375,2.9520550000000085},height=2.952055000001391]:0.777989)[&length_range={0.006540137364108745,3.152291582037951},rate_95%_HPD={2.5085553357540285E-4,2.792748035145576E-4},length_95%_HPD={0.07188883413670766,1.314268245068047},length=0.6450029196747711,posterior=0.983569868026075,height_median=3.7300444405667186,rate_range={2.3570588429703274E-4,2.995907747872008E-4},height_range={2.980131134701317,5.724117825452495},height_95%_HPD={3.1969428789452508,4.434493230577722},rate=2.6496967117339376E-4,rate_median=2.648994833037439E-4,length_median=0.587666762036207,height=3.7713608846578244]:0.650143,ERS3013720[&length_range={1.1444823420612957,5.579970763872754},height_95%_HPD={1.9520549999999588,1.9520549999999872},rate_95%_HPD={2.50849376460533E-4,2.792657600434428E-4},length_95%_HPD={1.5825365365275292,3.3348050740156108},rate=2.6496353617225374E-4,length=2.454969301282872,rate_median=2.648970247752943E-4,length_median=2.4229582306233297,height_median=1.952054999999973,rate_range={2.3570588429703274E-4,2.995907747872008E-4},height_range={1.9520549999999375,1.9520550000000085},height=1.9520550000013015]:2.42813)[&length_range={0.1328299039464813,5.226237134661199},rate_95%_HPD={2.50849376460533E-4,2.792657600434428E-4},length_95%_HPD={0.4763659219626435,2.7298659717578797},length=1.55160439683845,posterior=1.0,height_median=4.380187504965193,rate_range={2.3570588429703274E-4,2.995907747872008E-4},height_range={3.1738913253099135,7.532025763872728},height_95%_HPD={3.5846875908958538,5.31355727644096},rate=2.6496353617225374E-4,rate_median=2.648970247752943E-4,length_median=1.487685247628101,height=4.413497485215349]:1.52970,ERS3013725[&length_range={0.8426120441798308,6.924991794503811},height_95%_HPD={2.952054999999959,2.952054999999987},rate_95%_HPD={2.50849376460533E-4,2.792657600434428E-4},length_95%_HPD={1.7366408261733008,4.397790664608175},rate=2.6496353617225374E-4,length=3.0274820467332284,rate_median=2.648970247752943E-4,length_median=2.972494929795494,height_median=2.952054999999973,rate_range={2.3570588429703274E-4,2.995907747872008E-4},height_range={2.9520549999999375,2.9520550000000085},height=2.9520550000013905]:2.95783)[&length_range={0.013784919659943107,8.76862956426303},rate_95%_HPD={2.50885723131938E-4,2.792748035145576E-4},length_95%_HPD={0.30807508197187694,3.5861869252924263},length=1.8147284600028306,posterior=0.9822732197729978,height_median=5.909888280941271,rate_range={2.3570588429703274E-4,2.995907747872008E-4},height_range={3.794667044179807,9.877046794503784},height_95%_HPD={4.715679921568551,7.2866118458347735},rate=2.6494753068761513E-4,rate_median=2.648837879246075E-4,length_median=1.6803742292539008,height=5.954247163188862]:1.51603,((((((SAMN17861265[&length_range={0.08453842178776005,5.015668373001593},height_95%_HPD={1.9520549999999588,1.9520549999999872},rate_95%_HPD={2.50849376460533E-4,2.792657600434428E-4},length_95%_HPD={0.5050099031742015,2.552257841243601},rate=2.6496353617225374E-4,length=1.3796916899034153,rate_median=2.648970247752943E-4,length_median=1.2786431197197565,height_median=1.952054999999973,rate_range={2.3570588429703274E-4,2.995907747872008E-4},height_range={1.9520549999999375,1.9520550000000156},height=1.9520550000013015]:1.16293,SAMN40623233[&length_range={1.3324834217878325,5.4933555956678015},height_95%_HPD={0.7041099999998863,0.7041099999999147},rate_95%_HPD={2.50849376460533E-4,2.792657600434428E-4},length_95%_HPD={1.7072745839054733,3.531913981169886},rate=2.6496353617225374E-4,length=2.5727297499295214,rate_median=2.648970247752943E-4,length_median=2.4963097310746103,height_median=0.7041099999999005,rate_range={2.3570588429703274E-4,2.995907747872008E-4},height_range={0.704109999999865,0.7041099999999432},height=0.7041099999993499]:2.41088)[&length_range={4.239473886791245E-5,2.881040783410277},rate_95%_HPD={2.509582372591423E-4,2.792758428154293E-4},length_95%_HPD={1.890543639451181E-4,1.3048440459378088},length=0.5519640507869501,posterior=0.7987353238956287,height_median=3.1149856916345673,rate_range={2.3570588429703274E-4,2.9462846093018417E-4},height_range={2.036593421787728,5.439113203861112},height_95%_HPD={2.456238264929887,4.08982528310267},rate=2.6516749815608855E-4,rate_median=2.651081615051375E-4,length_median=0.4712603534722928,height=3.1849014281838923]:0.252802,ERS3013713[&length_range={1.340402897609394E-5,2.7847587902650144},height_95%_HPD={2.952054999999959,2.952054999999987},rate_95%_HPD={2.50849376460533E-4,2.792657600434428E-4},length_95%_HPD={4.012059983349303E-5,1.3431752557246215},rate=2.6496353617225374E-4,length=0.56053846692112,rate_median=2.648970247752943E-4,length_median=0.4812554083488023,height_median=2.952054999999973,rate_range={2.3570588429703274E-4,2.995907747872008E-4},height_range={2.9520549999999446,2.9520550000000085},height=2.9520550000013905]:0.415733)[&length_range={2.618804878418146E-5,2.4464955807420337},rate_95%_HPD={2.5145813829533637E-4,2.7938168578911613E-4},length_95%_HPD={2.618804878418146E-5,1.296020729523852},length=0.4950355890050621,posterior=0.3054761185811471,height_median=3.367787534935145,rate_range={2.3570588429703274E-4,2.9462846093018417E-4},height_range={2.952095120599786,5.065920800200111},height_95%_HPD={2.952095120599786,4.1043862226478325},rate=2.6556923960756334E-4,rate_median=2.654925592206846E-4,length_median=0.3963872537476829,height=3.431878353315187]:0.461995,ERS3013714[&length_range={0.009907752064487685,3.001083833492541},height_95%_HPD={2.952054999999959,2.952054999999987},rate_95%_HPD={2.50849376460533E-4,2.792657600434428E-4},length_95%_HPD={0.07180517538895703,1.6308834793820886},rate=2.6496353617225374E-4,length=0.7246071474567044,rate_median=2.648970247752943E-4,length_median=0.6296146803003411,height_median=2.952054999999973,rate_range={2.3570588429703274E-4,2.995907747872008E-4},height_range={2.9520549999999375,2.9520550000000085},height=2.9520550000013905]:0.877727)[&length_range={3.744704763697371E-5,2.9781524714301852},rate_95%_HPD={2.5170298201996195E-4,2.8000574788906996E-4},length_95%_HPD={3.744704763697371E-5,1.4720600606491048},length=0.6873093279237102,posterior=0.6282527220732163,height_median=3.829782259150644,rate_range={2.3570588429703274E-4,2.9462846093018417E-4},height_range={2.993999257783706,6.10843114223259},height_95%_HPD={3.147294232860723,4.652628005582638},rate=2.6534544568410204E-4,rate_median=2.653172011617467E-4,length_median=0.6282285134703331,height=3.8711370452487786]:0.174865,((ERS3013701[&length_range={0.018262682674231145,2.5178569017003714},height_95%_HPD={1.9520549999999588,1.9520549999999872},rate_95%_HPD={2.50849376460533E-4,2.792657600434428E-4},length_95%_HPD={0.1882470754393184,1.2958982723844903},rate=2.6496353617225374E-4,length=0.7171242413508794,rate_median=2.648970247752943E-4,length_median=0.680272412858272,height_median=1.952054999999973,rate_range={2.3570588429703274E-4,2.995907747872008E-4},height_range={1.9520549999999375,1.9520550000000085},height=1.9520550000013015]:0.680272,ERS3013703[&length_range={0.018262682674231145,2.5178569017003714},height_95%_HPD={1.9520549999999588,1.9520549999999872},rate_95%_HPD={2.50849376460533E-4,2.792657600434428E-4},length_95%_HPD={0.1882470754393184,1.2958982723844903},rate=2.6496353617225374E-4,length=0.7171242413508794,rate_median=2.648970247752943E-4,length_median=0.680272412858272,height_median=1.952054999999973,rate_range={2.3570588429703274E-4,2.995907747872008E-4},height_range={1.9520549999999375,1.9520550000000085},height=1.9520550000013015]:0.680272)[&length_range={0.10560433681586145,3.528553989949609},rate_95%_HPD={2.50849376460533E-4,2.792657600434428E-4},length_95%_HPD={0.4245211991859663,2.1394204308996816},length=1.2907270934916626,posterior=1.0,height_median=2.6323274128582455,rate_range={2.3570588429703274E-4,2.995907747872008E-4},height_range={1.9703176826741995,4.469911901700328},height_95%_HPD={2.140302075439287,3.2479532723844713},rate=2.6496353617225374E-4,rate_median=2.648970247752943E-4,length_median=1.278360209909148,height=2.6691792413508506]:1.23244,ERS3013708[&length_range={0.3104042300056231,3.925641059742447},height_95%_HPD={1.9520549999999588,1.9520549999999872},rate_95%_HPD={2.50849376460533E-4,2.792657600434428E-4},length_95%_HPD={1.004197713092065,2.7223373353607707},rate=2.6496353617225374E-4,length=1.983841545314014,rate_median=2.648970247752943E-4,length_median=2.0641443314982393,height_median=1.952054999999973,rate_range={2.3570588429703274E-4,2.995907747872008E-4},height_range={1.9520549999999375,1.9520550000000085},height=1.9520550000013015]:1.91271)[&length_range={1.1292010068331138E-5,2.4581400272204466},rate_95%_HPD={2.509994046463266E-4,2.792556941356518E-4},length_95%_HPD={1.1292010068331138E-5,1.108255074131793},length=0.4511702638258635,posterior=0.4766336879873532,height_median=3.8647649942283184,rate_range={2.382189963163452E-4,2.9462846093018417E-4},height_range={2.4122513397863514,5.281154092718101},height_95%_HPD={3.048151589348379,4.548326527212822},rate=2.6537175042465344E-4,rate_median=2.652774943146895E-4,length_median=0.37931426101271715,height=3.832610300860418]:0.139882)[&length_range={8.673037435693587E-4,3.333138175186992},rate_95%_HPD={2.5125137543983663E-4,2.798906546767305E-4},length_95%_HPD={0.014423475262934637,1.4407216895966162},length=0.6821449923986118,posterior=0.21696655357999253,height_median=4.004647178809307,rate_range={2.3939425318291127E-4,2.9349850277514346E-4},height_range={3.169377378174616,5.94308613939036},height_95%_HPD={3.408295645047211,4.790092314219095},rate=2.648722351042527E-4,rate_median=2.647504784537155E-4,length_median=0.6179027915359341,height=4.057194842283238]:0.681900,ERS3013709[&length_range={0.0036099189022009703,2.306294690895272},height_95%_HPD={3.952054999999959,3.952054999999987},rate_95%_HPD={2.50849376460533E-4,2.792657600434428E-4},length_95%_HPD={0.03307438680630792,0.9603878491558291},rate=2.6496353617225374E-4,length=0.4401597641726206,rate_median=2.648970247752943E-4,length_median=0.3865740652313683,height_median=3.952054999999973,rate_range={2.3570588429703274E-4,2.995907747872008E-4},height_range={3.9520549999999375,3.9520550000000085},height=3.9520550000014345]:0.734492)[&length_range={5.480583909243109E-4,4.53076912058127},rate_95%_HPD={2.510860528733592E-4,2.792626484743165E-4},length_95%_HPD={9.838584253358817E-4,1.6428244898854238},length=0.7576119016297415,posterior=0.8434608074743779,height_median=4.686546979679358,rate_range={2.382189963163452E-4,2.995907747872008E-4},height_range={3.9556649189021833,7.063712815033249},height_95%_HPD={4.15176064603542,5.345734388197528},rate=2.652521470256609E-4,rate_median=2.651907321301659E-4,length_median=0.6769660853759203,height=4.716124641616766]:1.42474,((ERS3013721[&length_range={0.013949224542141092,3.988199333180474},height_95%_HPD={3.952054999999959,3.952054999999987},rate_95%_HPD={2.50849376460533E-4,2.792657600434428E-4},length_95%_HPD={0.17784467181629893,1.6501062618060534},rate=2.6496353617225374E-4,length=0.8656771249469011,rate_median=2.648970247752943E-4,length_median=0.8113918468785188,height_median=3.952054999999973,rate_range={2.3570588429703274E-4,2.995907747872008E-4},height_range={3.952054999999941,3.952055000000012},height=3.9520550000014345]:0.768927,ERS3013705[&length_range={0.4415751015870044,8.597963766832619},height_95%_HPD={1.9520549999999588,1.9520549999999872},rate_95%_HPD={2.50849376460533E-4,2.792657600434428E-4},length_95%_HPD={2.11050157912236,5.105650083813899},rate=2.6496353617225374E-4,length=3.121444202653638,rate_median=2.648970247752943E-4,length_median=2.866081182620454,height_median=1.952054999999973,rate_range={2.3570588429703274E-4,2.995907747872008E-4},height_range={1.9520549999999446,1.9520550000000085},height=1.9520550000013015]:2.76893)[&length_range={0.01041463325073444,5.164647661132985},rate_95%_HPD={2.509985299814459E-4,2.7926166108138223E-4},length_95%_HPD={0.08506581678773806,1.8614600230947698},length=0.8500402639897896,posterior=0.82122240181886,height_median=4.7209822315675325,rate_range={2.3735560208229024E-4,2.995907747872008E-4},height_range={3.9660042245421145,7.940254333180434},height_95%_HPD={4.114940787347802,5.577197378716825},rate=2.6521936053268647E-4,rate_median=2.651645690809911E-4,length_median=0.7464366531591935,height=4.783760786659386]:1.78694,((ERS3013711[&length_range={0.2805458809710526,5.623785049968156},height_95%_HPD={1.9520549999999588,1.9520549999999872},rate_95%_HPD={2.50849376460533E-4,2.792657600434428E-4},length_95%_HPD={0.7731052190950289,3.649427295302451},rate=2.6496353617225374E-4,length=2.2267889368390392,rate_median=2.648970247752943E-4,length_median=2.197804810950748,height_median=1.952054999999973,rate_range={2.3570588429703274E-4,2.995907747872008E-4},height_range={1.952054999999941,1.9520550000000156},height=1.9520550000013015]:1.86289,ERS3035913[&length_range={0.2805458809710526,5.783007490192448},height_95%_HPD={1.9520549999999588,1.9520549999999872},rate_95%_HPD={2.50849376460533E-4,2.792657600434428E-4},length_95%_HPD={0.7784715674434923,3.9066177689262354},rate=2.6496353617225374E-4,length=2.292005350271655,rate_median=2.648970247752943E-4,length_median=2.195016891922929,height_median=1.952054999999973,rate_range={2.3570588429703274E-4,2.995907747872008E-4},height_range={1.952054999999941,1.9520550000000156},height=1.9520550000013015]:1.86289)[&length_range={1.0181806724851583E-5,5.2230415059096185},rate_95%_HPD={2.510829084174049E-4,2.7941459846243544E-4},length_95%_HPD={0.006791005874558387,2.721027788866401},length=1.4378750785943315,posterior=0.7374020852945878,height_median=3.814949384173069,rate_range={2.3570588429703274E-4,2.995907747872008E-4},height_range={2.2326008809710274,7.015539317824981},height_95%_HPD={2.697104577858063,5.140095359198639},rate=2.6516500718326655E-4,rate_median=2.651126832663631E-4,length_median=1.4118050877868504,height=3.8636993562723765]:1.39333,(ERS3013722[&length_range={0.00944685331745232,2.9943573551939107},height_95%_HPD={3.952054999999959,3.952054999999987},rate_95%_HPD={2.50849376460533E-4,2.792657600434428E-4},length_95%_HPD={0.0977818582251393,1.4081580863023344},rate=2.6496353617225374E-4,length=0.7116453147903586,rate_median=2.648970247752943E-4,length_median=0.6601758191931353,height_median=3.952054999999973,rate_range={2.3570588429703274E-4,2.995907747872008E-4},height_range={3.952054999999941,3.952055000000012},height=3.9520550000014345]:0.590994,((ERS3035915[&length_range={0.393052922860623,3.8694357751098716},height_95%_HPD={1.9520549999999588,1.9520549999999872},rate_95%_HPD={2.50849376460533E-4,2.792657600434428E-4},length_95%_HPD={0.8820139844954213,2.543747525975327},rate=2.6496353617225374E-4,length=1.7175929427342442,rate_median=2.648970247752943E-4,length_median=1.7114975379101973,height_median=1.952054999999973,rate_range={2.3570588429703274E-4,2.995907747872008E-4},height_range={1.9520549999999375,1.9520550000000085},height=1.9520550000013015]:1.37548,ERS3013717[&length_range={0.08605009337384617,3.1180585629335535},height_95%_HPD={1.9520549999999588,1.9520549999999872},rate_95%_HPD={2.50849376460533E-4,2.792657600434428E-4},length_95%_HPD={0.3311570779327355,1.8487708837274384},rate=2.6496353617225374E-4,length=1.073895123352985,rate_median=2.648970247752943E-4,length_median=1.0448279650608283,height_median=1.952054999999973,rate_range={2.3570588429703274E-4,2.995907747872008E-4},height_range={1.952054999999941,1.9520550000000085},height=1.9520550000013015]:1.37548)[&length_range={0.002743176789634205,1.7703350119365848},rate_95%_HPD={2.510818473439478E-4,2.792522094346966E-4},length_95%_HPD={0.008787579039374105,0.7545381059720504},length=0.3301038790544644,posterior=0.31483685323007515,height_median=3.327534723787732,rate_range={2.382189963163452E-4,2.926243703777444E-4},height_range={2.345107922860606,5.070113562933528},height_95%_HPD={2.717306866242396,3.9768991946158643},rate=2.652402233521109E-4,rate_median=2.651736635616677E-4,length_median=0.2852407720090797,height=3.339897406430833]:0.432245,ERS3013712[&length_range={0.08605009337384617,3.5636711847211915},height_95%_HPD={1.9520549999999588,1.9520549999999872},rate_95%_HPD={2.50849376460533E-4,2.792657600434428E-4},length_95%_HPD={0.3275482068491522,2.1535972940596677},rate=2.6496353617225374E-4,length=1.1773547141088823,rate_median=2.648970247752943E-4,length_median=1.105610213519689,height_median=1.952054999999973,rate_range={2.3570588429703274E-4,2.995907747872008E-4},height_range={1.9520549999999446,1.9520550000000085},height=1.9520550000013015]:1.80772)[&length_range={0.012253370969127708,2.898284398643683},rate_95%_HPD={2.508505047295869E-4,2.792626484743165E-4},length_95%_HPD={0.15966800791376645,1.5533302616861202},length=0.8262688999512596,posterior=0.9969093589584185,height_median=3.7597793722400112,rate_range={2.3570588429703274E-4,2.995907747872008E-4},height_range={2.51205372677574,5.8214907751098615},height_95%_HPD={3.0440147699593396,4.529969512167472},rate=2.6496929482728324E-4,rate_median=2.6490129917160514E-4,length_median=0.7897716404440382,height=3.771936464488334]:0.783270)[&length_range={0.0033049549175876436,3.129665129635117},rate_95%_HPD={2.513111279303651E-4,2.7945452867230027E-4},length_95%_HPD={0.05977926564115865,1.2343114091481198},length=0.5873533829800159,posterior=0.7979715447876516,height_median=4.5430491723932604,rate_range={2.382189963163452E-4,2.995907747872008E-4},height_range={3.9615018533174293,6.784188460030361},height_95%_HPD={4.045337484526385,5.182284299520177},rate=2.652442898256443E-4,rate_median=2.651863095195654E-4,length_median=0.5282788818263695,height=4.582372865378027]:0.665234)[&length_range={0.00508883343807387,5.409373893493951},rate_95%_HPD={2.510717804941216E-4,2.7926166108138223E-4},length_95%_HPD={0.057395179299229326,1.9524478325730872},length=0.9534916909117788,posterior=0.7338140997175794,height_median=5.208283408250942,rate_range={2.382189963163452E-4,2.995907747872008E-4},height_range={4.069869133442957,7.615722939011512},height_95%_HPD={4.430724306150669,6.073838794449117},rate=2.6526652497609103E-4,rate_median=2.652190202502523E-4,length_median=0.8765230910107871,height=5.247110588739523]:1.29964)[&length_range={1.0596077849811536E-5,5.830941345129787},rate_95%_HPD={2.499661416350843E-4,2.773061797342871E-4},length_95%_HPD={1.0596077849811536E-5,4.528369008660543},length=2.8269652111874652,posterior=0.11135188902111938,height_median=6.507924548818423,rate_range={2.415399806303055E-4,2.8942925901948285E-4},height_range={4.724882297208357,9.625073668327413},height_95%_HPD={5.1631576917720245,8.030586013510401},rate=2.640949907562251E-4,rate_median=2.6411672400869274E-4,length_median=3.1069188759404147,height=6.583266535063586]:-0.396636)[&length_range={0.007624150267647067,6.277090690420303},rate_95%_HPD={2.515504513912205E-4,2.797417505624162E-4},length_95%_HPD={0.1670053329254202,3.204013029092799},length=1.4639290236557214,posterior=0.7441695234373612,height_median=6.111288933288936,rate_range={2.382189963163452E-4,2.995907747872008E-4},height_range={4.738024858660207,9.627729737032205},height_95%_HPD={5.194670313855962,7.1521777302121095},rate=2.654991103192647E-4,rate_median=2.65452175163954E-4,length_median=1.3035068497336666,height=6.155309588428315]:1.31463)[&length_range={0.007673244144325686,6.477533537091786},rate_95%_HPD={2.5128972949611307E-4,2.7940591915061455E-4},length_95%_HPD={0.11463426689184075,3.268413252261513},length=1.6295847868463236,posterior=0.6984671130925949,height_median=7.425918494157777,rate_range={2.382189963163452E-4,2.995907747872008E-4},height_range={5.156958050973373,10.388510176375128},height_95%_HPD={6.203973877409815,8.873378180224698},rate=2.6550000022904275E-4,rate_median=2.6545442762436694E-4,length_median=1.54995900554513,height=7.4771118472980085]:0.769907,(SAMN40623161[&length_range={7.321657647274549E-6,5.246440132624219},height_95%_HPD={6.0493149999999645,6.049314999999993},rate_95%_HPD={2.50849376460533E-4,2.792657600434428E-4},length_95%_HPD={7.321657647274549E-6,1.4586238500492943},rate=2.6496353617225374E-4,length=0.4873300789489423,rate_median=2.648970247752943E-4,length_median=0.32249202434470803,height_median=6.049314999999979,rate_range={2.3570588429703274E-4,2.995907747872008E-4},height_range={6.049314999999947,6.049315000000014},height=6.049315000005866]:0.509679,((ERS3013724[&length_range={0.039635078327886486,6.740399558184269},height_95%_HPD={2.952054999999959,2.952054999999987},rate_95%_HPD={2.50849376460533E-4,2.792657600434428E-4},length_95%_HPD={0.13617245515000187,2.6012722936219816},rate=2.6496353617225374E-4,length=1.0511904530621696,rate_median=2.648970247752943E-4,length_median=0.8186034568399494,height_median=2.952054999999973,rate_range={2.3570588429703274E-4,2.995907747872008E-4},height_range={2.9520549999999375,2.9520550000000085},height=2.9520550000013905]:1.19364,(((SAMN17861256[&length_range={1.3557621438842204E-6,1.6337811422593056},height_95%_HPD={3.0995960000000053,3.0995960000000338},rate_95%_HPD={2.50849376460533E-4,2.792657600434428E-4},length_95%_HPD={1.3557621438842204E-6,0.46376845639712094},rate=2.6496353617225374E-4,length=0.1603152314914093,rate_median=2.648970247752943E-4,length_median=0.1154277781072599,height_median=3.0995960000000196,rate_range={2.3570588429703274E-4,2.995907747872008E-4},height_range={3.099595999999984,3.099596000000055},height=3.0995959999997615]:0.115393,SAMN17861258[&length_range={0.024591355762133116,1.6583711422592948},height_95%_HPD={3.075006000000016,3.0750060000000445},rate_95%_HPD={2.50849376460533E-4,2.792657600434428E-4},length_95%_HPD={0.024595106669881073,0.488225732728671},rate=2.6496353617225374E-4,length=0.18488046364302996,rate_median=2.648970247752943E-4,length_median=0.14001777810724914,height_median=3.0750060000000303,rate_range={2.3570588429703274E-4,2.995907747872008E-4},height_range={3.075005999999995,3.075006000000066},height=3.0750059999992057]:0.139983)[&length_range={0.004325552906291108,4.535345748682509},rate_95%_HPD={2.50849376460533E-4,2.792657600434428E-4},length_95%_HPD={0.03371788769079265,1.3797386033556451},length=0.6324376229989492,posterior=0.9997868523419599,height_median=3.2149889145637225,rate_range={2.3570588429703274E-4,2.995907747872008E-4},height_range={3.099597355762157,4.733377142259329},height_95%_HPD={3.099597355762157,3.5629899996211023},rate=2.6496386661060576E-4,rate_median=2.648970899050793E-4,length_median=0.5571768179763921,height=3.259800764748563]:0.493230,(SAMN17861266[&length_range={0.01187774423982324,5.459853345129849},height_95%_HPD={3.1351150000000274,3.135115000000056},rate_95%_HPD={2.50849376460533E-4,2.792657600434428E-4},length_95%_HPD={0.11611064211260613,1.484313605873811},rate=2.6496353617225374E-4,length=0.7211756354286836,rate_median=2.648970247752943E-4,length_median=0.6474380396767363,height_median=3.1351150000000416,rate_range={2.3570588429703274E-4,2.995907747872008E-4},height_range={3.135115000000006,3.135115000000077},height=3.1351150000016528]:0.332885,(SAMN40623146[&length_range={0.003144749731671337,5.0919325281055166},height_95%_HPD={0.7917809999998866,0.791780999999915},rate_95%_HPD={2.50849376460533E-4,2.792657600434428E-4},length_95%_HPD={0.052693381291848196,2.4684660804765852},rate=2.6496353617225374E-4,length=1.1297721590792347,rate_median=2.648970247752943E-4,length_median=1.0161686472498839,height_median=0.7917809999999008,rate_range={2.3570588429703274E-4,2.995907747872008E-4},height_range={0.7917809999998653,0.7917809999999363},height=0.7917809999999008]:1.44915,(SAMN40623144[&length_range={0.0024927222130123328,3.7506684002124295},height_95%_HPD={0.7917809999998866,0.791780999999915},rate_95%_HPD={2.50849376460533E-4,2.792657600434428E-4},length_95%_HPD={0.03544325708493856,1.4927194601467084},rate=2.6496353617225374E-4,length=0.6580648735884734,rate_median=2.648970247752943E-4,length_median=0.5685659562114418,height_median=0.7917809999999008,rate_range={2.3570588429703274E-4,2.995907747872008E-4},height_range={0.7917809999998653,0.7917809999999434},height=0.7917809999999008]:0.665755,(SAMN40623147[&length_range={0.0024927222130123328,2.9709968606191546},height_95%_HPD={0.7917809999998866,0.791780999999915},rate_95%_HPD={2.50849376460533E-4,2.792657600434428E-4},length_95%_HPD={0.03056905111770858,1.1714694885238908},rate=2.6496353617225374E-4,length=0.4945206338322103,rate_median=2.648970247752943E-4,length_median=0.40553997121893004,height_median=0.7917809999999008,rate_range={2.3570588429703274E-4,2.995907747872008E-4},height_range={0.7917809999998653,0.7917809999999434},height=0.7917809999999008]:0.337506,SAMN40623242[&length_range={2.1644705439083367E-6,4.044715434429883},height_95%_HPD={0.9520549999999588,0.9520549999999872},rate_95%_HPD={2.50849376460533E-4,2.792657600434428E-4},length_95%_HPD={2.1644705439083367E-6,1.5700451378598959},rate=2.6496353617225374E-4,length=0.5106185592304131,rate_median=2.648970247752943E-4,length_median=0.3471477531831504,height_median=0.952054999999973,rate_range={2.3570588429703274E-4,2.995907747872008E-4},height_range={0.9520549999999375,0.9520550000000156},height=0.9520550000010248]:0.177232)[&length_range={2.6324461488425044E-6,4.718635078436808},rate_95%_HPD={2.5094466871505535E-4,2.790637112778465E-4},length_95%_HPD={2.6324461488425044E-6,1.7261151315350047},length=0.6660277258929328,posterior=0.39732499689159667,height_median=1.1292874498019145,rate_range={2.3735560208229024E-4,2.995907747872008E-4},height_range={0.95205716447051,3.433401434306731},height_95%_HPD={0.95205716447051,1.6902024274136593},rate=2.6493798293189666E-4,rate_median=2.6487453603132844E-4,length_median=0.5386799597948138,height=1.203954092890077]:0.328248)[&length_range={3.8655110605745335E-6,4.624514481943888},rate_95%_HPD={2.5042721941101324E-4,2.7886004474215055E-4},length_95%_HPD={1.5648365742082504E-4,2.068408266029566},length=0.9305739794321274,posterior=0.4594220146006146,height_median=1.4575357472955126,rate_range={2.3832954844828368E-4,2.995907747872008E-4},height_range={0.9520836199035827,3.8026527476961505},height_95%_HPD={0.9520836199035827,2.1654621435196333},rate=2.649340263012295E-4,rate_median=2.6489559921997856E-4,length_median=0.8351770946015251,height=1.5142207571186652]:0.783399)[&length_range={1.482551434586199E-4,5.925813036944158},rate_95%_HPD={2.5081877180620644E-4,2.792556941356518E-4},length_95%_HPD={0.05333466384068197,2.954949196664363},length=1.5929742513060154,posterior=0.9698751309969982,height_median=2.24093447513167,rate_range={2.3570588429703274E-4,2.995907747872008E-4},height_range={0.9876078758545148,4.996422800486108},height_95%_HPD={1.3680268381666423,3.351904474244037},rate=2.6497010993049245E-4,rate_median=2.648995536254137E-4,length_median=1.5463013817141857,height=2.298954072010033]:1.22707)[&length_range={5.857313826944655E-4,1.8320868004824882},rate_95%_HPD={2.511354694580135E-4,2.7977457612870946E-4},length_95%_HPD={5.857313826944655E-4,1.0199740315408032},length=0.3625396392597992,posterior=0.015684115170784562,height_median=3.4680001167444168,rate_range={2.437771365922893E-4,2.8987313141216073E-4},height_range={3.14699274423986,5.35979620450291},height_95%_HPD={3.1681908261947953,3.9935051142497855},rate=2.649194697127032E-4,rate_median=2.648040219924E-4,length_median=0.2751757628555027,height=3.5176036133235375]:0.240219)[&length_range={0.0010793828846011877,2.797471563366673},rate_95%_HPD={2.5140292575325895E-4,2.7845335268614674E-4},length_95%_HPD={0.0010793828846011877,1.2804607518451112},length=0.4511672710055726,posterior=0.011261301266452335,height_median=3.7082191986540494,rate_range={2.437771365922893E-4,2.85510484507644E-4},height_range={3.2669001646606546,5.037808711760373},height_95%_HPD={3.316425721717536,4.340118427256066},rate=2.6476999309774926E-4,rate_median=2.6405847133790107E-4,length_median=0.33686971491120543,height=3.759745826338941]:0.186196,(SAMN17861259[&length_range={0.03010153615699096,3.664515337568478},height_95%_HPD={3.0640769999999833,3.0640770000000117},rate_95%_HPD={2.50849376460533E-4,2.792657600434428E-4},length_95%_HPD={0.03010153615699096,1.1202156259629046},rate=2.6496353617225374E-4,length=0.42337656767766807,rate_median=2.648970247752943E-4,length_median=0.32524373572266096,height_median=3.0640769999999975,rate_range={2.3570588429703274E-4,2.995907747872008E-4},height_range={3.064076999999962,3.064077000000033},height=3.064076999998623]:0.321062,SAMN17861257[&length_range={4.6536157043419735E-5,3.6312600481513133},height_95%_HPD={3.094131999999931,3.0941319999999592},rate_95%_HPD={2.50849376460533E-4,2.792657600434428E-4},length_95%_HPD={4.6536157043419735E-5,1.0811488704404324},rate=2.6496353617225374E-4,length=0.39166491796875125,rate_median=2.648970247752943E-4,length_median=0.2951487218251265,height_median=3.094131999999945,rate_range={2.3570588429703274E-4,2.995907747872008E-4},height_range={3.0941319999999095,3.0941319999999806},height=3.0941319999985195]:0.291007)[&length_range={3.133790620415411E-4,3.8296978007464366},rate_95%_HPD={2.5085853838926195E-4,2.7926166108138223E-4},length_95%_HPD={0.06771611878635486,2.9236022751510364},length=1.1299502407005446,posterior=0.9861276399225564,height_median=3.3851388478250843,rate_range={2.3570588429703274E-4,2.995907747872008E-4},height_range={3.0941785361570027,6.049088630490779},height_95%_HPD={3.0941785361570027,4.118885233095384},rate=2.649597044007182E-4,rate_median=2.648926338597842E-4,length_median=0.7234128611218518,height=3.4740153245809178]:0.509276)[&length_range={0.0016950858106627997,2.376013182939194},rate_95%_HPD={2.532244498453573E-4,2.7860102137176743E-4},length_95%_HPD={0.0016950858106627997,1.3517248279141851},length=0.44968328326569684,posterior=0.005879322900939626,height_median=3.894415149527841,rate_range={2.4595417881968166E-4,2.874763167308874E-4},height_range={3.3599349532717113,5.2952568536394935},height_95%_HPD={3.4792053288026388,4.525048371631822},rate=2.653271981592401E-4,rate_median=2.649149338957177E-4,length_median=0.3050110731576221,height=3.9452537666526037]:0.251281)[&length_range={6.452024348639895E-4,2.6876173733896125},rate_95%_HPD={2.5168007076359236E-4,2.793590015985884E-4},length_95%_HPD={6.452024348639895E-4,1.0807135744210044},length=0.3812601506280637,posterior=0.05408621822767722,height_median=4.145696361641583,rate_range={2.4093926837185143E-4,2.912628250872672E-4},height_range={3.459158045696441,6.135479936967293},height_95%_HPD={3.601824397157138,4.872938813557319},rate=2.6605414096546076E-4,rate_median=2.6605479681823807E-4,length_median=0.28135160934856573,height=4.186528379623631]:0.410283,(SAMN17861264[&length_range={0.008306598923623731,2.164154898695733},height_95%_HPD={3.1351150000000274,3.135115000000056},rate_95%_HPD={2.50849376460533E-4,2.792657600434428E-4},length_95%_HPD={0.011019401903243686,0.6808343065515072},rate=2.6496353617225374E-4,length=0.2928113078030441,rate_median=2.648970247752943E-4,length_median=0.2490930711307211,height_median=3.1351150000000416,rate_range={2.3570588429703274E-4,2.995907747872008E-4},height_range={3.135115000000006,3.135115000000077},height=3.1351150000016523]:0.248983,SAMN17861255[&length_range={1.0959892374184932E-4,2.2791696584324113},height_95%_HPD={3.1433119999999093,3.1433119999999377},rate_95%_HPD={2.50849376460533E-4,2.792657600434428E-4},length_95%_HPD={0.003081247544869825,0.6727241621646969},rate=2.6496353617225374E-4,length=0.2846189634251033,rate_median=2.648970247752943E-4,length_median=0.24091049744658743,height_median=3.1433119999999235,rate_range={2.3570588429703274E-4,2.995907747872008E-4},height_range={3.143311999999888,3.143311999999959},height=3.1433120000001455]:0.240786)[&length_range={3.4337685181595745E-4,3.709798554924351},rate_95%_HPD={2.5085553357540285E-4,2.792748035145576E-4},length_95%_HPD={0.024291285838506926,1.3107311514961744},length=0.5522869199599667,posterior=0.9996269915984298,height_median=3.3840981837724318,rate_range={2.3570588429703274E-4,2.995907747872008E-4},height_range={3.1434215989236733,5.29926989869578},height_95%_HPD={3.1434215989236733,3.8125694722868637},rate=2.6496375026107734E-4,rate_median=2.6489698220647786E-4,length_median=0.4648246895149559,height=3.427749580512756]:1.17188)[&length_range={4.3819309874315593E-4,5.663903159028884},rate_95%_HPD={2.520327983403035E-4,2.799973116960309E-4},length_95%_HPD={0.2712260775234112,3.2692320377664403},length=1.9063557024362068,posterior=0.6178262491340877,height_median=4.555979533088255,rate_range={2.3570588429703274E-4,2.9462846093018417E-4},height_range={3.432539939884606,7.262037927014521},height_95%_HPD={3.7888441638328665,5.553342836615432},rate=2.65866511844507E-4,rate_median=2.658382606697644E-4,length_median=1.9481697434332936,height=4.610025803429509]:2.00301)[&length_range={4.296667986842806E-4,5.8191508410113375},rate_95%_HPD={2.510012101280286E-4,2.792626484743165E-4},length_95%_HPD={0.2910789804354099,4.339296091603153},length=2.582752591672651,posterior=0.7564255137746674,height_median=6.5589941316135505,rate_range={2.382189963163452E-4,2.995907747872008E-4},height_range={6.0493223216576375,10.343153388026252},height_95%_HPD={6.049490055671868,7.495049442595906},rate=2.6537481240864624E-4,rate_median=2.653246413320177E-4,length_median=2.8090129357728153,height=6.651712926274717]:1.63683)[&length_range={0.0019443674058976512,5.164652457551131},rate_95%_HPD={2.52646754385885E-4,2.8080207470083403E-4},length_95%_HPD={0.003654436060848809,2.8466664575242167},length=1.5414194502414162,posterior=0.30906410415815555,height_median=8.195825703060077,rate_range={2.3878141746464752E-4,2.9217689337173304E-4},height_range={6.250810031699018,11.190687511160561},height_95%_HPD={6.9588222710385494,9.404235080679172},rate=2.664697320601547E-4,rate_median=2.663994465732985E-4,length_median=1.5088528885759573,height=8.205454733671054]:1.41428)[&length_range={1.0505865763477118E-4,5.257388515454322},rate_95%_HPD={2.5265775823647246E-4,2.8083250266427165E-4},length_95%_HPD={0.015968247251313628,2.8545006154199672},length=1.4521702337969091,posterior=0.30512087248441355,height_median=9.610106890606156,rate_range={2.3878141746464752E-4,2.9217689337173304E-4},height_range={9.122555792636156,12.248033986402941},height_95%_HPD={9.132625125885514,10.402352944158558},rate=2.6632095967831567E-4,rate_median=2.66250367511225E-4,length_median=1.3589420614166396,height=9.686702359265547]:1.11186)[&length_range={4.525739843330712E-6,5.119756518039129},rate_95%_HPD={2.514564816955202E-4,2.794510372558336E-4},length_95%_HPD={4.525739843330712E-6,2.3001207538901163},length=1.1924823288263782,posterior=0.4949999111884758,height_median=10.721967541884935,rate_range={2.394614838222203E-4,2.995907747872008E-4},height_range={9.633200683517334,13.21768901701109},height_95%_HPD={9.904909048148745,11.819681000620356},rate=2.656173998612564E-4,rate_median=2.655630110984984E-4,length_median=1.1766825310557465,height=10.790810129640821]:0.713724)[&length_range={8.722709835318199E-5,4.5116844311628626},rate_95%_HPD={2.5183388784234015E-4,2.7971930741557216E-4},length_95%_HPD={8.722709835318199E-5,2.009833239839729},length=0.9338499735179672,posterior=0.10170695749480453,height_median=11.435691749603397,rate_range={2.3878141746464752E-4,2.912729389223148E-4},height_range={10.193564177314471,13.621674693641019},height_95%_HPD={10.525112097394487,12.2928253283307},rate=2.6527823084209894E-4,rate_median=2.651971917873938E-4,length_median=0.8686781935559527,height=11.434647627452469]:0.848828)[&length_range={0.001211772302768921,4.467478223694073},rate_95%_HPD={2.510818473439478E-4,2.7890137287271693E-4},length_95%_HPD={0.39163833619329047,3.0577589155552083},length=1.7880563181536755,posterior=0.13554414820867156,height_median=12.284520213144347,rate_range={2.3878141746464752E-4,2.91816146810077E-4},height_range={11.952098754018024,15.063749735721828},height_95%_HPD={11.952098754018024,13.227082021908796},rate=2.6500170766143537E-4,rate_median=2.6495221427568893E-4,length_median=1.8094719691820096,height=12.399424617056619]:1.85224)[&length_range={0.017629908404767747,3.288415864140907},rate_95%_HPD={2.50885723131938E-4,2.792758428154293E-4},length_95%_HPD={0.1414825292951427,1.5848319322981865},length=0.8193310405538506,posterior=0.9616334215527806,height_median=14.136755281815685,rate_range={2.3570588429703274E-4,2.995907747872008E-4},height_range={12.273114742108078,17.92211261544143},height_95%_HPD={13.009632635763477,15.295665004941231},rate=2.6499907930537246E-4,rate_median=2.6492930667636476E-4,length_median=0.7649127875212542,height=14.150498603846152]:0.810438,(SAMN40623148[&length_range={0.32301937437746986,3.985357076894598},height_95%_HPD={11.528767000000002,11.52876700000003},rate_95%_HPD={2.50849376460533E-4,2.792657600434428E-4},length_95%_HPD={0.6829233924897267,2.433770702379004},rate=2.6496353617225374E-4,length=1.540960773296623,rate_median=2.648970247752943E-4,length_median=1.504713798534162,height_median=11.528767000000016,rate_range={2.3570588429703274E-4,2.995907747872008E-4},height_range={11.528766999999984,11.528767000000052},height=11.528766999997126]:1.50471,(SAMN40623201[&length_range={2.511630620918236,12.026889168508395},height_95%_HPD={0.7917809999998866,0.791780999999915},rate_95%_HPD={2.50849376460533E-4,2.792657600434428E-4},length_95%_HPD={4.382661342941514,8.94630594074082},rate=2.6496353617225374E-4,length=6.707504320097787,rate_median=2.648970247752943E-4,length_median=6.719044874775716,height_median=0.7917809999999008,rate_range={2.3570588429703274E-4,2.995907747872008E-4},height_range={0.7917809999998653,0.7917809999999363},height=0.7917809999999008]:6.71904,SAMN40623141[&length_range={2.8979316209182393,12.413190168508399},height_95%_HPD={0.4054799999998835,0.4054799999999119},rate_95%_HPD={2.50849376460533E-4,2.792657600434428E-4},length_95%_HPD={4.768962342941517,9.332606940740822},rate=2.6496353617225374E-4,length=7.093805320097876,rate_median=2.648970247752943E-4,length_median=7.105345874775719,height_median=0.4054799999998977,rate_range={2.3570588429703274E-4,2.995907747872008E-4},height_range={0.4054799999998622,0.4054799999999332},height=0.4054800000001065]:7.10535)[&length_range={0.7276629293976828,10.376180104512015},rate_95%_HPD={2.50849376460533E-4,2.792657600434428E-4},length_95%_HPD={3.2411916783848724,8.054568229604962},length=5.570442453198931,posterior=1.0,height_median=7.510825874775602,rate_range={2.3570588429703274E-4,2.995907747872008E-4},height_range={3.3034116209181477,12.81867016850829},height_95%_HPD={5.174442342941411,9.738086940740729},rate=2.6496353617225374E-4,rate_median=2.648970247752943E-4,length_median=5.553354534896379,height=7.499285320097626]:5.52265)[&length_range={0.39376043286990203,4.711314764480209},rate_95%_HPD={2.50849376460533E-4,2.792657600434428E-4},length_95%_HPD={0.8676863608344991,2.935173293252662},length=1.86537661118665,posterior=1.0,height_median=13.033480798534178,rate_range={2.3570588429703274E-4,2.995907747872008E-4},height_range={11.85178637437749,15.514124076894614},height_95%_HPD={12.211690392489736,13.962537702379006},rate=2.6496353617225374E-4,rate_median=2.648970247752943E-4,length_median=1.830924040418525,height=13.069727773296565]:1.91371)[&length_range={0.038119320064810225,3.918428648826655},rate_95%_HPD={2.50849376460533E-4,2.792657600434428E-4},length_95%_HPD={0.47630563850386665,2.33374256338878},length=1.357045510796534,posterior=0.9999822376951634,height_median=14.947193596920725,rate_range={2.3570588429703274E-4,2.995907747872008E-4},height_range={12.855196297117132,18.812175709473312},height_95%_HPD={13.780121768120974,16.171589588264453},rate=2.649636650436238E-4,rate_median=2.648970573401868E-4,length_median=1.3260270913645966,height=14.959673858292357]:1.41324,(ERR2269925[&length_range={1.8475003258303353,10.851790703813982},height_95%_HPD={7.879451999999887,7.879451999999915},rate_95%_HPD={2.50849376460533E-4,2.792657600434428E-4},length_95%_HPD={4.661793143651741,9.345234155607482},rate=2.6496353617225374E-4,length=7.004686430600797,rate_median=2.648970247752943E-4,length_median=7.05965182200884,height_median=7.879451999999901,rate_range={2.3570588429703274E-4,2.995907747872008E-4},height_range={7.879451999999873,7.8794519999999295},height=7.879452000006689]:6.88355,ERR2269928[&length_range={2.985280325830356,12.11263552029877},height_95%_HPD={6.741671999999866,6.741671999999895},rate_95%_HPD={2.50849376460533E-4,2.792657600434428E-4},length_95%_HPD={5.7990607097374784,10.472964589971365},rate=2.6496353617225374E-4,length=8.1411572456153,rate_median=2.648970247752943E-4,length_median=8.196748538272507,height_median=6.74167199999988,rate_range={2.3570588429703274E-4,2.995907747872008E-4},height_range={6.741671999999852,6.741671999999909},height=6.741671999993798]:8.02133)[&length_range={1.2087917366088163E-4,7.140142782435303},rate_95%_HPD={2.5085564769521324E-4,2.792556941356518E-4},length_95%_HPD={1.2087917366088163E-4,3.7410387936122564},length=1.6272392942150629,posterior=0.8837990017584682,height_median=14.763006492670563,rate_range={2.3570588429703274E-4,2.995907747872008E-4},height_range={9.726952325830243,18.382112478909686},height_95%_HPD={12.447026568208901,16.97028536260546},rate=2.6498454037276716E-4,rate_median=2.6491983139479607E-4,length_median=1.4567712628139038,height=14.71008696456484]:1.59743)[&length_range={0.013767616032243524,3.327975697406565},rate_95%_HPD={2.50849376460533E-4,2.792626484743165E-4},length_95%_HPD={0.06923029379853318,1.526931600430805},length=0.7261832474710169,posterior=0.9972290804454786,height_median=16.360435384816412,rate_range={2.3570588429703274E-4,2.995907747872008E-4},height_range={13.340017128060985,20.005691449093785},height_95%_HPD={14.848964169463478,17.795123515867466},rate=2.6496222431495543E-4,rate_median=2.6489441151530545E-4,length_median=0.6537551691747687,height=16.33499337171399]:0.753171,(((ERR2269923[&length_range={0.001108971904778322,1.770890649313305},height_95%_HPD={7.890411000000071,7.8904110000001},rate_95%_HPD={2.50849376460533E-4,2.792657600434428E-4},length_95%_HPD={0.004484002094783612,0.6884958129623762},rate=2.6496353617225374E-4,length=0.2898499572321912,rate_median=2.648970247752943E-4,length_median=0.24396924663277986,height_median=7.8904110000000856,rate_range={2.3570588429703274E-4,2.995907747872008E-4},height_range={7.890411000000057,7.8904110000001175},height=7.890411000000311]:0.243969,ERR2269924[&length_range={0.001108971904778322,1.770890649313305},height_95%_HPD={7.890411000000071,7.8904110000001},rate_95%_HPD={2.50849376460533E-4,2.792657600434428E-4},length_95%_HPD={0.004484002094783612,0.6884958129623762},rate=2.6496353617225374E-4,length=0.2898499572321912,rate_median=2.648970247752943E-4,length_median=0.24396924663277986,height_median=7.8904110000000856,rate_range={2.3570588429703274E-4,2.995907747872008E-4},height_range={7.890411000000057,7.8904110000001175},height=7.890411000000311]:0.243969)[&length_range={1.5528952481301133,9.22510946744431},rate_95%_HPD={2.50849376460533E-4,2.792657600434428E-4},length_95%_HPD={3.2628760809794386,6.876782728116526},length=5.048691708286477,posterior=1.0,height_median=8.134380246632858,rate_range={2.3570588429703274E-4,2.995907747872008E-4},height_range={7.891519971904863,9.661301649313387},height_95%_HPD={7.8948950020948665,8.578906812962462},rate=2.6496353617225374E-4,rate_median=2.648970247752943E-4,length_median=5.008829537002448,height=8.180260957232326]:4.61429,((ERR2269921[&length_range={0.07973487344847996,3.1207384624428016},height_95%_HPD={8.690411000000026,8.690411000000054},rate_95%_HPD={2.50849376460533E-4,2.792657600434428E-4},length_95%_HPD={0.30188211286885114,1.7572863990780778},rate=2.6496353617225374E-4,length=0.9986237917214735,rate_median=2.648970247752943E-4,length_median=0.9517270206998294,height_median=8.69041100000004,rate_range={2.3570588429703274E-4,2.995907747872008E-4},height_range={8.690411000000008,8.690411000000076},height=8.690410999992334]:0.951727,ERR2269922[&length_range={0.18384387344858766,3.2248474624429093},height_95%_HPD={8.586301999999918,8.586301999999947},rate_95%_HPD={2.50849376460533E-4,2.792657600434428E-4},length_95%_HPD={0.40599111286895884,1.8613953990781855},rate=2.6496353617225374E-4,length=1.1027327917215821,rate_median=2.648970247752943E-4,length_median=1.055836020699937,height_median=8.586301999999932,rate_range={2.3570588429703274E-4,2.995907747872008E-4},height_range={8.5863019999999,8.586301999999968},height=8.586301999994093]:1.05584)[&length_range={0.4051384634041586,7.1645694497721095},rate_95%_HPD={2.50849376460533E-4,2.792657600434428E-4},length_95%_HPD={1.1443257908438706,4.3354611502527245},length=2.6931004957569193,posterior=1.0,height_median=9.642138020699878,rate_range={2.3570588429703274E-4,2.995907747872008E-4},height_range={8.770145873448513,11.811149462442849},height_95%_HPD={8.992293112868893,10.44769739907812},rate=2.6496353617225374E-4,rate_median=2.648970247752943E-4,length_median=2.631539442603895,height=9.689034791721461]:2.22809,(((((SRR191363[&length_range={5.816812967296414E-6,3.7438221287663485},height_95%_HPD={8.952054999999959,8.952054999999987},rate_95%_HPD={2.50849376460533E-4,2.792657600434428E-4},length_95%_HPD={5.816812967296414E-6,0.8108899921269117},rate=2.6496353617225374E-4,length=0.27637034756952994,rate_median=2.648970247752943E-4,length_median=0.19424535800354015,height_median=8.952054999999973,rate_range={2.3570588429703274E-4,2.995907747872008E-4},height_range={8.952054999999937,8.952055000000009},height=8.952055000001506]:0.241002,(SRR135540[&length_range={4.843180665403679E-7,3.5181497422301984},height_95%_HPD={8.952054999999959,8.952054999999987},rate_95%_HPD={2.50849376460533E-4,2.792657600434428E-4},length_95%_HPD={4.843180665403679E-7,0.8121917952656901},rate=2.6496353617225374E-4,length=0.27768033182909807,rate_median=2.648970247752943E-4,length_median=0.19672406865907632,height_median=8.952054999999973,rate_range={2.3570588429703274E-4,2.995907747872008E-4},height_range={8.952054999999937,8.952055000000009},height=8.952055000001506]:0.104847,ERR1878592[&length_range={4.843180665403679E-7,4.646498384667865},height_95%_HPD={8.952054999999959,8.952054999999987},rate_95%_HPD={2.50849376460533E-4,2.792657600434428E-4},length_95%_HPD={4.843180665403679E-7,0.8149582362962011},rate=2.6496353617225374E-4,length=0.2785433903286637,rate_median=2.648970247752943E-4,length_median=0.19729580334160346,height_median=8.952054999999973,rate_range={2.3570588429703274E-4,2.995907747872008E-4},height_range={8.952054999999937,8.952055000000009},height=8.952055000001506]:0.104847)[&length_range={3.7949094410905104E-5,3.648504474435539},rate_95%_HPD={2.5035539637059077E-4,2.78893297249143E-4},length_95%_HPD={3.7949094410905104E-5,0.8580158540573954},length=0.3057638214509677,posterior=0.26437414518907976,height_median=9.056901585765369,rate_range={2.3735560208229024E-4,2.926243703777444E-4},height_range={8.952055484318027,10.519541583937297},height_95%_HPD={8.952055484318027,9.391528264011939},rate=2.6494843622012386E-4,rate_median=2.6489036755496275E-4,length_median=0.2227746925316616,height=9.101662886384407]:0.136155)[&length_range={3.785765210828629E-5,3.5815964027549807},rate_95%_HPD={2.5045077470734167E-4,2.789234557222194E-4},length_95%_HPD={3.785765210828629E-5,1.0064397069533317},length=0.39091828755911556,posterior=0.2943036288388781,height_median=9.193057054851028,rate_range={2.3570588429703274E-4,2.9217689337173304E-4},height_range={8.953975705564876,10.686523137814397},height_95%_HPD={8.958280895999572,9.599327945037757},rate=2.6494485893707845E-4,rate_median=2.6488134841587586E-4,length_median=0.31659160289556354,height=9.23322744311342]:0.216700,SRR135545[&length_range={8.183890709485553E-4,3.861105368430252},height_95%_HPD={8.952054999999959,8.952054999999987},rate_95%_HPD={2.50849376460533E-4,2.792657600434428E-4},length_95%_HPD={0.009238732464970312,1.252302905805415},rate=2.6496353617225374E-4,length=0.5218749459041694,rate_median=2.648970247752943E-4,length_median=0.4349545553683889,height_median=8.952054999999973,rate_range={2.3570588429703274E-4,2.995907747872008E-4},height_range={8.952054999999937,8.952055000000009},height=8.952055000001506]:0.457702)[&length_range={1.1682348299402179E-5,4.267764027147706},rate_95%_HPD={2.5060345614694727E-4,2.7923536393903816E-4},length_95%_HPD={1.1682348299402179E-5,1.1388838153646716},length=0.4455604877409923,posterior=0.2923675376116805,height_median=9.409757424491248,rate_range={2.3735560208229024E-4,2.995907747872008E-4},height_range={8.960403671085224,11.196959336018136},height_95%_HPD={9.045875664689792,9.917159796301888},rate=2.649589596489208E-4,rate_median=2.648758341323776E-4,length_median=0.36328853327968424,height=9.444330146802772]:0.251150,SRR191381[&length_range={0.009574063475120909,4.5473317360608565},height_95%_HPD={8.952054999999959,8.952054999999987},rate_95%_HPD={2.50849376460533E-4,2.792657600434428E-4},length_95%_HPD={0.0659423116630542,1.7559150094396703},rate=2.6496353617225374E-4,length=0.7849721518879571,rate_median=2.648970247752943E-4,length_median=0.684686397670875,height_median=8.952054999999973,rate_range={2.3570588429703274E-4,2.995907747872008E-4},height_range={8.952054999999937,8.952055000000009},height=8.952055000001506]:0.708853)[&length_range={4.410585272474066E-5,3.3499596788101993},rate_95%_HPD={2.509848228572597E-4,2.7904437572258265E-4},length_95%_HPD={1.1485558157353637E-4,1.299624398188831},length=0.4964278984133414,posterior=0.30279401055080907,height_median=9.660907694686628,rate_range={2.3735560208229024E-4,2.9462846093018417E-4},height_range={9.061264088210308,11.62002967993104},height_95%_HPD={9.209221199903489,10.298375592796852},rate=2.649575829587443E-4,rate_median=2.648925833270157E-4,length_median=0.39587794095923456,height=9.70241788428918]:0.346494,(SRR308715[&length_range={0.0011461244320170039,2.7813066221530587},height_95%_HPD={8.952054999999959,8.952054999999987},rate_95%_HPD={2.50849376460533E-4,2.792657600434428E-4},length_95%_HPD={0.015241283306643538,0.7256930990174304},rate=2.6496353617225374E-4,length=0.31661437524999214,rate_median=2.648970247752943E-4,length_median=0.27134754014623574,height_median=8.952054999999973,rate_range={2.3570588429703274E-4,2.995907747872008E-4},height_range={8.952054999999937,8.952055000000009},height=8.952055000001506]:0.379221,(SRR308726[&length_range={6.317538465019368E-4,2.0074533616137273},height_95%_HPD={8.952054999999959,8.952054999999987},rate_95%_HPD={2.50849376460533E-4,2.792657600434428E-4},length_95%_HPD={0.00760904104273763,0.6310343918815722},rate=2.6496353617225374E-4,length=0.27020709885728433,rate_median=2.648970247752943E-4,length_median=0.22954769745794046,height_median=8.952054999999973,rate_range={2.3570588429703274E-4,2.995907747872008E-4},height_range={8.952054999999937,8.952055000000009},height=8.952055000001506]:0.198804,SRR308727[&length_range={6.317538465019368E-4,2.4600533359257533},height_95%_HPD={8.952054999999959,8.952054999999987},rate_95%_HPD={2.50849376460533E-4,2.792657600434428E-4},length_95%_HPD={0.008364231354015317,0.7214135405270721},rate=2.6496353617225374E-4,length=0.31641325044045404,rate_median=2.648970247752943E-4,length_median=0.27232907287126906,height_median=8.952054999999973,rate_range={2.3570588429703274E-4,2.995907747872008E-4},height_range={8.952054999999937,8.952055000000009},height=8.952055000001506]:0.198804)[&length_range={6.92429360427127E-6,1.6612220930550645},rate_95%_HPD={2.5091304123273176E-4,2.7945452867230027E-4},length_95%_HPD={6.92429360427127E-6,0.5547961733779534},length=0.19505482332020826,posterior=0.38970496811666283,height_median=9.150858553846799,rate_range={2.3570588429703274E-4,2.995907747872008E-4},height_range={8.952686753846471,10.396119708579803},height_95%_HPD={8.959587062219192,9.486443651677888},rate=2.6505082142759285E-4,rate_median=2.6500012009032466E-4,length_median=0.14305511211695254,height=9.183652766507809]:0.180417)[&length_range={0.0029861589992101756,3.637824816913499},rate_95%_HPD={2.50849376460533E-4,2.792657600434428E-4},length_95%_HPD={0.01023827641580155,1.311402481266704},length=0.5277246565085149,posterior=0.9988809747952895,height_median=9.33127586964152,rate_range={2.3570588429703274E-4,2.995907747872008E-4},height_range={8.965358800729259,11.412108335925723},height_95%_HPD={9.022958198707201,9.821016974507359},rate=2.6496581069496746E-4,rate_median=2.648981345272631E-4,length_median=0.42973371409105177,height=9.373871270205612]:0.676126)[&length_range={1.6754019911324747E-4,4.729394290373197},rate_95%_HPD={2.5110076616840805E-4,2.793652023320291E-4},length_95%_HPD={1.6754019911324747E-4,2.1538438244307674},length=0.9266754597990372,posterior=0.5902413897227304,height_median=10.007401861601998,rate_range={2.3570588429703274E-4,2.9349850277514346E-4},height_range={9.138142967406488,12.849010857368185},height_95%_HPD={9.435343199969385,10.818775459786572},rate=2.649061952439838E-4,rate_median=2.6484469707186754E-4,length_median=0.811369006637694,height=10.056739410049335]:0.586993,(('AELI00000000.1'[&length_range={1.884170668375873E-6,1.6559001140654281},height_95%_HPD={8.952054999999959,8.952054999999987},rate_95%_HPD={2.50849376460533E-4,2.792657600434428E-4},length_95%_HPD={1.884170668375873E-6,0.4334403126315376},rate=2.6496353617225374E-4,length=0.1425481500089791,rate_median=2.648970247752943E-4,length_median=0.09718443277840372,height_median=8.952054999999973,rate_range={2.3570588429703274E-4,2.995907747872008E-4},height_range={8.952054999999937,8.952055000000009},height=8.952055000001506]:0.0646692,'CP003069.1_CP003070.1'[&length_range={2.4806943326183273E-6,1.5921082418023182},height_95%_HPD={8.952054999999959,8.952054999999987},rate_95%_HPD={2.50849376460533E-4,2.792657600434428E-4},length_95%_HPD={2.4806943326183273E-6,0.430909453362343},rate=2.6496353617225374E-4,length=0.1424959507533696,rate_median=2.648970247752943E-4,length_median=0.09757263768178959,height_median=8.952054999999973,rate_range={2.3570588429703274E-4,2.995907747872008E-4},height_range={8.952054999999937,8.952055000000009},height=8.952055000001506]:0.0646692)[&length_range={1.8969052355544136E-6,1.8480746487801802},rate_95%_HPD={2.510829084174049E-4,2.793241899542133E-4},length_95%_HPD={1.8969052355544136E-6,0.42891155182222285},length=0.143347856835388,posterior=0.33027229613314624,height_median=9.01672421850036,rate_range={2.3832954844828368E-4,2.9206699226891266E-4},height_range={8.952057480694293,10.164560967967663},height_95%_HPD={8.952057480694293,9.234852560333234},rate=2.6494555011475794E-4,rate_median=2.649320153228497E-4,length_median=0.09798739725559447,height=9.0459108400788]:0.130357,'AELJ00000000.1'[&length_range={1.884170668375873E-6,1.9563929744483985},height_95%_HPD={8.952054999999959,8.952054999999987},rate_95%_HPD={2.50849376460533E-4,2.792657600434428E-4},length_95%_HPD={1.884170668375873E-6,0.4293589106547948},rate=2.6496353617225374E-4,length=0.1419544894880588,rate_median=2.648970247752943E-4,length_median=0.09728105462675707,height_median=8.952054999999973,rate_range={2.3570588429703274E-4,2.995907747872008E-4},height_range={8.952054999999937,8.952055000000009},height=8.952055000001506]:0.195026)[&length_range={0.09555570132238778,5.794392544565646},rate_95%_HPD={2.50849376460533E-4,2.792657600434428E-4},length_95%_HPD={0.3025026602819114,2.998728358400097},length=1.4886550182162255,posterior=1.0,height_median=9.14708086233983,rate_range={2.3570588429703274E-4,2.995907747872008E-4},height_range={8.952236665268124,10.908447974448372},height_95%_HPD={8.956091400939343,9.535493503490159},rate=2.6496353617225374E-4,rate_median=2.648970247752943E-4,length_median=1.3508885758687903,height=9.189832262919923]:1.44731)[&length_range={6.956182672368527E-5,5.103824111541007},rate_95%_HPD={2.5085553357540285E-4,2.792626484743165E-4},length_95%_HPD={6.956182672368527E-5,2.8420585789232984},length=1.4138213029235056,posterior=0.8016128172791701,height_median=10.594394454580772,rate_range={2.3570588429703274E-4,2.995907747872008E-4},height_range={9.377510110507913,13.45905139654246},height_95%_HPD={9.708427081460904,11.749491347188652},rate=2.649578256166741E-4,rate_median=2.6489756121958366E-4,length_median=1.3485669635716162,height=10.669010013719532]:1.27583)[&length_range={2.258326336956884E-5,4.974594594972157},rate_95%_HPD={2.5102680706007703E-4,2.793631634870083E-4},length_95%_HPD={2.258326336956884E-5,2.2424665135624853},length=0.8928653187667543,posterior=0.37657862484235954,height_median=11.870226592362705,rate_range={2.3570588429703274E-4,2.926243703777444E-4},height_range={10.047973377721803,14.828894850987858},height_95%_HPD={10.615953048193141,13.250219560042751},rate=2.6499078903371315E-4,rate_median=2.6492118862859256E-4,length_median=0.7413423514974582,height=11.909610749692689]:0.878446)[&length_range={9.11118569035807E-7,4.263500018431721},rate_95%_HPD={2.5104630666490825E-4,2.7930890805793405E-4},length_95%_HPD={9.11118569035807E-7,1.5024948176015336},length=0.5238314550869831,posterior=0.1426490701433418,height_median=12.748672512925744,rate_range={2.3980188808771525E-4,2.91816146810077E-4},height_range={10.651667397358846,16.107122968402873},height_95%_HPD={11.443276396050294,14.240974439748001},rate=2.651649307515043E-4,rate_median=2.650460455221123E-4,length_median=0.38446883472763993,height=12.795269812728996]:0.676227,ERR2269808[&length_range={0.5906944802970067,7.450652488189572},height_95%_HPD={9.076712999999913,9.076712999999941},rate_95%_HPD={2.50849376460533E-4,2.792657600434428E-4},length_95%_HPD={1.5911289386464258,5.111283677183801},rate=2.6496353617225374E-4,length=3.304092939186205,rate_median=2.648970247752943E-4,length_median=3.258101514189647,height_median=9.076712999999927,rate_range={2.3570588429703274E-4,2.995907747872008E-4},height_range={9.076712999999899,9.076712999999959},height=9.076713000005373]:4.34819)[&length_range={0.4185449118962943,8.01730945893408},rate_95%_HPD={2.50849376460533E-4,2.792657600434428E-4},length_95%_HPD={1.6891973964499645,5.552500274134037},length=3.5841952234621197,posterior=1.0,height_median=13.424899264299949,rate_range={2.3570588429703274E-4,2.995907747872008E-4},height_range={10.939420824947735,17.144650609982286},height_95%_HPD={11.916327060964278,15.112516363667481},rate=2.6496353617225374E-4,rate_median=2.648970247752943E-4,length_median=3.5741684151981588,height=13.47194617579079]:3.68871)[&length_range={0.42395452398667643,12.308104198238498},rate_95%_HPD={2.50849376460533E-4,2.792657600434428E-4},length_95%_HPD={2.0785188935439223,8.995842585104757},length=5.588205861777254,posterior=1.0,height_median=17.11360673581546,rate_range={2.3570588429703274E-4,2.995907747872008E-4},height_range={13.559164128336892,21.044425847694733},height_95%_HPD={15.346049705562251,18.690491068091497},rate=2.6496353617225374E-4,rate_median=2.648970247752943E-4,length_median=5.649734648223376,height=17.061955527215222]:5.87617,((((SAMN40623181[&length_range={0.7145186085924529,3.762576730892256},height_95%_HPD={9.605479999999929,9.605479999999957},rate_95%_HPD={2.50849376460533E-4,2.792657600434428E-4},length_95%_HPD={0.9869543624815336,2.1391295371317742},rate=2.6496353617225374E-4,length=1.5236845610422822,rate_median=2.648970247752943E-4,length_median=1.4942839214613688,height_median=9.605479999999943,rate_range={2.3570588429703274E-4,2.995907747872008E-4},height_range={9.605479999999915,9.605479999999979},height=9.6054800000134]:1.42651,SAMN40623193[&length_range={0.06355723739955188,2.5607738329889855},height_95%_HPD={10.33424699999999,10.334247000000019},rate_95%_HPD={2.50849376460533E-4,2.792657600434428E-4},length_95%_HPD={0.2547532467243414,1.3805265372238154},rate=2.6496353617225374E-4,length=0.7916937243295974,rate_median=2.648970247752943E-4,length_median=0.7633360996931415,height_median=10.334247000000005,rate_range={2.3570588429703274E-4,2.995907747872008E-4},height_range={10.334246999999976,10.33424700000004},height=10.334246999999845]:0.697738)[&length_range={1.4560891822057442E-5,1.964367682694066},rate_95%_HPD={2.5079145658470786E-4,2.791739047888598E-4},length_95%_HPD={1.4560891822057442E-5,0.6151245178584261},length=0.22344103811124838,posterior=0.4424945380912627,height_median=11.031985001151337,rate_range={2.3735560208229024E-4,2.9349850277514346E-4},height_range={10.397804237399559,12.834772719619586},height_95%_HPD={10.562781222390598,11.624858591659702},rate=2.649406458314938E-4,rate_median=2.6487627417614315E-4,length_median=0.16745427574061456,height=11.060753599650418]:0.208841,SAMN40623170[&length_range={0.24328560859246906,2.9572097904928203},height_95%_HPD={10.076712999999913,10.076712999999941},rate_95%_HPD={2.50849376460533E-4,2.792657600434428E-4},length_95%_HPD={0.5494763354215895,1.7149009308504422},rate=2.6496353617225374E-4,length=1.107599983714723,rate_median=2.648970247752943E-4,length_median=1.0779450456616821,height_median=10.076712999999927,rate_range={2.3570588429703274E-4,2.995907747872008E-4},height_range={10.076712999999899,10.076712999999963},height=10.076713000002089]:1.16411)[&length_range={0.0060209010142227015,2.5620758486348105},rate_95%_HPD={2.50849376460533E-4,2.792657600434428E-4},length_95%_HPD={0.04823226345535403,0.9174350515565681},length=0.43328386593484847,posterior=0.9999111884758166,height_median=11.240825848096458,rate_range={2.3570588429703274E-4,2.995907747872008E-4},height_range={10.425755572919407,13.033922790492767},height_95%_HPD={10.71471644960313,11.874180584069293},rate=2.64962994214736E-4,rate_median=2.6489672888934225E-4,length_median=0.38796101693514196,height=11.26845460935648]:0.476643,((SAMN40623184[&length_range={1.7378913792498452E-6,1.9230482639322428},height_95%_HPD={10.290410999999935,10.290410999999963},rate_95%_HPD={2.50849376460533E-4,2.792657600434428E-4},length_95%_HPD={1.7378913792498452E-6,0.40240388191915955},rate=2.6496353617225374E-4,length=0.13497929724250188,rate_median=2.648970247752943E-4,length_median=0.09288133281624411,height_median=10.29041099999995,rate_range={2.3570588429703274E-4,2.995907747872008E-4},height_range={10.29041099999992,10.290410999999981},height=10.290411000011153]:0.114612,(SAMN40623157[&length_range={0.0033054795448279606,2.156496794970904},height_95%_HPD={9.498630000000034,9.498630000000063},rate_95%_HPD={2.50849376460533E-4,2.792657600434428E-4},length_95%_HPD={0.04639307403920867,1.0812379334334405},rate=2.6496353617225374E-4,length=0.5629841663096024,rate_median=2.648970247752943E-4,length_median=0.5364143614790802,height_median=9.498630000000048,rate_range={2.3570588429703274E-4,2.995907747872008E-4},height_range={9.49863000000002,9.498630000000084},height=9.498629999991914]:0.454014,SAMN40623199[&length_range={0.06850256051555803,3.046131698640771},height_95%_HPD={8.62465799999994,8.624657999999968},rate_95%_HPD={2.50849376460533E-4,2.792657600434428E-4},length_95%_HPD={0.9128283017145566,1.9452881467153382},rate=2.6496353617225374E-4,length=1.4312565752182396,rate_median=2.648970247752943E-4,length_median=1.407177290940595,height_median=8.624657999999954,rate_range={2.3570588429703274E-4,2.995907747872008E-4},height_range={8.624657999999926,8.62465799999999},height=8.62465800000339]:1.32799)[&length_range={1.2379428202535792E-5,2.222105433701282},rate_95%_HPD={2.509214284232654E-4,2.792626484743165E-4},length_95%_HPD={3.853525754813347E-4,0.8803895433991773},length=0.4629836087469267,posterior=0.8127497824117658,height_median=9.952644022159305,rate_range={2.382189963163452E-4,2.9349850277514346E-4},height_range={9.50193547954487,11.260621076488817},height_95%_HPD={9.546132334521339,10.383422319530695},rate=2.650172042634367E-4,rate_median=2.6494959975456985E-4,length_median=0.4596071232321215,height=9.967650360148898]:0.452379)[&length_range={0.001067359681989899,2.9113582329568413},rate_95%_HPD={2.5085553357540285E-4,2.792758428154293E-4},length_95%_HPD={0.008455023445291587,1.1010475476531596},length=0.46227526575265443,posterior=0.9919714382138226,height_median=10.40502328749671,rate_range={2.3570588429703274E-4,2.995907747872008E-4},height_range={10.290417587704873,11.763911751892138},height_95%_HPD={10.290417587704873,10.755515154145655},rate=2.6495425164328935E-4,rate_median=2.6489233212754354E-4,length_median=0.38769877289560917,height=10.450882105911338]:0.791368,((ERR114418[&length_range={4.536303135793673E-6,2.541414166540326},height_95%_HPD={9.952054999999959,9.952054999999987},rate_95%_HPD={2.50849376460533E-4,2.792657600434428E-4},length_95%_HPD={4.536303135793673E-6,0.8769591934975907},rate=2.6496353617225374E-4,length=0.30257868437926144,rate_median=2.648970247752943E-4,length_median=0.2165392024167172,height_median=9.952054999999973,rate_range={2.3570588429703274E-4,2.995907747872008E-4},height_range={9.952054999999945,9.952055000000009},height=9.952055000001513]:0.163577,SAMN40623207[&length_range={0.04642276558311487,3.8445875660575304},height_95%_HPD={9.115068999999934,9.115068999999963},rate_95%_HPD={2.50849376460533E-4,2.792657600434428E-4},length_95%_HPD={0.4029103000727936,2.0588990110713556},rate=2.6496353617225374E-4,length=1.106747771672731,rate_median=2.648970247752943E-4,length_median=1.0229636207785564,height_median=9.115068999999949,rate_range={2.3570588429703274E-4,2.995907747872008E-4},height_range={9.115068999999917,9.115068999999984},height=9.115068999995012]:1.00056)[&length_range={1.8174104934232105E-4,2.980546121405773},rate_95%_HPD={2.509199271329372E-4,2.792541621242546E-4},length_95%_HPD={1.8174104934232105E-4,0.9992242898828465},length=0.35421948750973015,posterior=0.09067656619122898,height_median=10.115632289761628,rate_range={2.407610341403917E-4,2.9206699226891266E-4},height_range={9.952105272602338,11.996061308841501},height_95%_HPD={9.952105272602338,10.577529145312045},rate=2.6499840932754355E-4,rate_median=2.6492930667636476E-4,length_median=0.2642075374093036,height=10.17515293922797]:0.773640,(((SAMN40623204[&length_range={0.027222987678776178,3.28022332540087},height_95%_HPD={9.520547999999948,9.520547999999977},rate_95%_HPD={2.50849376460533E-4,2.792657600434428E-4},length_95%_HPD={0.1396091014849521,1.629203930254068},rate=2.6496353617225374E-4,length=0.8056797966160627,rate_median=2.648970247752943E-4,length_median=0.7378660865145328,height_median=9.520547999999962,rate_range={2.3570588429703274E-4,2.995907747872008E-4},height_range={9.520547999999934,9.520547999999998},height=9.520548000000408]:0.527987,SAMN40623152[&length_range={0.003830383190015496,2.8486645204496934},height_95%_HPD={9.539725999999959,9.539725999999987},rate_95%_HPD={2.50849376460533E-4,2.792657600434428E-4},length_95%_HPD={0.020285280735784283,1.2294066637771568},rate=2.6496353617225374E-4,length=0.5549347549499468,rate_median=2.648970247752943E-4,length_median=0.48433066442460593,height_median=9.539725999999973,rate_range={2.3570588429703274E-4,2.995907747872008E-4},height_range={9.539725999999945,9.539726000000009},height=9.539725999992893]:0.508809)[&length_range={1.7693177284527906E-4,1.9066888452308302},rate_95%_HPD={2.5128643526352865E-4,2.788216965849423E-4},length_95%_HPD={1.7693177284527906E-4,0.7429091701122807},length=0.26026198005602286,posterior=0.05756762997566564,height_median=10.048534848953903,rate_range={2.3735560208229024E-4,2.912628250872672E-4},height_range={9.577024121925767,12.167209060484659},height_95%_HPD={9.64214750661474,10.621588616250158},rate=2.6499254663561294E-4,rate_median=2.6495193377675376E-4,length_median=0.18722647474973897,height=10.09243857485106]:0.337476,(((SAMN40623185[&length_range={0.007437247137461966,3.819058398175555},height_95%_HPD={9.539725999999959,9.539725999999987},rate_95%_HPD={2.50849376460533E-4,2.792657600434428E-4},length_95%_HPD={0.039336018176360454,1.0133684335294717},rate=2.6496353617225374E-4,length=0.4603099508753954,rate_median=2.648970247752943E-4,length_median=0.3990928158753455,height_median=9.539725999999973,rate_range={2.3570588429703274E-4,2.995907747872008E-4},height_range={9.539725999999941,9.539726000000005},height=9.539725999992893]:0.393469,(SAMN40623196[&length_range={1.0559374885588113E-6,2.639844267673059},height_95%_HPD={8.520547999999948,8.520547999999977},rate_95%_HPD={2.50849376460533E-4,2.792657600434428E-4},length_95%_HPD={1.0559374885588113E-6,1.1351140206706738},rate=2.6496353617225374E-4,length=0.4181799308774091,rate_median=2.648970247752943E-4,length_median=0.3321982271401165,height_median=8.520547999999962,rate_range={2.3570588429703274E-4,2.995907747872008E-4},height_range={8.52054799999993,8.520547999999994},height=8.520548000000408]:0.323073,SAMN40623162[&length_range={0.014457135951422728,2.9142715969796207},height_95%_HPD={8.169863000000063,8.169863000000092},rate_95%_HPD={2.50849376460533E-4,2.792657600434428E-4},length_95%_HPD={0.3506895440213391,1.495718584887408},rate=2.6496353617225374E-4,length=0.7689431521623648,rate_median=2.648970247752943E-4,length_median=0.6828864903398628,height_median=8.169863000000078,rate_range={2.3570588429703274E-4,2.995907747872008E-4},height_range={8.169863000000046,8.16986300000011},height=8.169862999992173]:0.673758)[&length_range={1.1162549084176021E-5,3.0447669715915424},rate_95%_HPD={2.5079888349251547E-4,2.792522094346966E-4},length_95%_HPD={0.14938445177993387,1.762988123234706},length=1.0405695594898567,posterior=0.9709586315920354,height_median=8.843621237087763,rate_range={2.3570588429703274E-4,2.995907747872008E-4},height_range={8.520549055937444,10.55698321797632},height_95%_HPD={8.520549055937444,9.540328184135408},rate=2.649751294765167E-4,rate_median=2.6490588142387964E-4,length_median=1.0656861535640392,height=8.915197649954502]:1.08957)[&length_range={9.614196541125608E-4,3.0739861716892722},rate_95%_HPD={2.50849376460533E-4,2.792626484743165E-4},length_95%_HPD={0.01807580679475329,1.3269344799289406},length=0.5695254487712926,posterior=0.9561448693582479,height_median=9.933195443901344,rate_range={2.3570588429703274E-4,2.995907747872008E-4},height_range={9.547163247137433,11.61779549943354},height_95%_HPD={9.584998289539111,10.465208159312837},rate=2.6496565797063477E-4,rate_median=2.648981345272631E-4,length_median=0.49209684414425947,height=9.978046587188453]:0.220939,(SAMN40623205[&length_range={1.6665917112135276E-5,2.650440682787801},height_95%_HPD={9.306849999999926,9.306849999999955},rate_95%_HPD={2.50849376460533E-4,2.792657600434428E-4},length_95%_HPD={3.313745331290363E-5,1.1298311924799496},rate=2.6496353617225374E-4,length=0.4417308338093276,rate_median=2.648970247752943E-4,length_median=0.3876935820164178,height_median=9.30684999999994,rate_range={2.3570588429703274E-4,2.995907747872008E-4},height_range={9.306849999999912,9.306849999999976},height=9.306849999994457]:0.182633,(SAMN40623183[&length_range={2.595036647612403E-5,3.1559566992391908},height_95%_HPD={8.701369999999983,8.701370000000011},rate_95%_HPD={2.50849376460533E-4,2.792657600434428E-4},length_95%_HPD={2.595036647612403E-5,1.2334645287989403},rate=2.6496353617225374E-4,length=0.4084000904816854,rate_median=2.648970247752943E-4,length_median=0.26536555322105393,height_median=8.701369999999997,rate_range={2.3570588429703274E-4,2.995907747872008E-4},height_range={8.701369999999965,8.701370000000033},height=8.701370000009529]:0.197203,(SAMN40623239[&length_range={0.06193494556309398,5.401149699322453},height_95%_HPD={0.9520549999999588,0.9520549999999872},rate_95%_HPD={2.50849376460533E-4,2.792657600434428E-4},length_95%_HPD={0.22809639953522143,2.275798479217345},rate=2.6496353617225374E-4,length=1.204251193957074,rate_median=2.648970247752943E-4,length_median=1.1211067988416414,height_median=0.952054999999973,rate_range={2.3570588429703274E-4,2.995907747872008E-4},height_range={0.9520549999999375,0.9520550000000085},height=0.9520550000010247]:1.12309,(SAMN40623231[&length_range={0.4424765240136018,3.109963400934649},height_95%_HPD={0.5095889999999912,0.5095890000000196},rate_95%_HPD={2.50849376460533E-4,2.792657600434428E-4},length_95%_HPD={0.4424765240136018,1.364994561610746},rate=2.6496353617225374E-4,length=0.7992729732034953,rate_median=2.648970247752943E-4,length_median=0.7282108211854292,height_median=0.5095890000000054,rate_range={2.3570588429703274E-4,2.995907747872008E-4},height_range={0.5095889999999699,0.509589000000048},height=0.509589000000333]:0.726708,SAMN40623240[&length_range={1.0524013634216622E-5,3.5032926463898004},height_95%_HPD={0.9520549999999588,0.9520549999999872},rate_95%_HPD={2.50849376460533E-4,2.792657600434428E-4},length_95%_HPD={1.0524013634216622E-5,0.9187187114963116},rate=2.6496353617225374E-4,length=0.3560423841334612,rate_median=2.648970247752943E-4,length_median=0.2856918955240242,height_median=0.952054999999973,rate_range={2.3570588429703274E-4,2.995907747872008E-4},height_range={0.9520549999999375,0.9520550000000156},height=0.9520550000010249]:0.284242)[&length_range={0.0012301592079524415,4.618815591498253},rate_95%_HPD={2.508505047295869E-4,2.792822354546938E-4},length_95%_HPD={0.029905738307706597,1.8410913118928816},length=0.8527715251843622,posterior=0.9953818007424643,height_median=1.2362968769449303,rate_range={2.3570588429703274E-4,2.995907747872008E-4},height_range={0.9520655240136051,3.315316387243662},height_95%_HPD={0.9520655240136051,1.8642220661818527},rate=2.6496144921248993E-4,rate_median=2.648957895526259E-4,length_median=0.7595910790998821,height=1.3060345381282947]:0.838847)[&length_range={2.7502782602089084,10.201019457389458},rate_95%_HPD={2.50849376460533E-4,2.792657600434428E-4},length_95%_HPD={5.571849964859051,8.335981263296922},length=6.943249342929176,posterior=1.0,height_median=2.0751438586586843,rate_range={2.3570588429703274E-4,2.995907747872008E-4},height_range={1.0139899455630683,6.353204699322426},height_95%_HPD={1.2066512563209244,3.251682694646963},rate=2.6496353617225374E-4,rate_median=2.648970247752943E-4,length_median=6.966968661195525,height=2.158319676099696]:6.82343)[&length_range={3.7900896880138646E-4,2.8787035762646607},rate_95%_HPD={2.508837976859818E-4,2.7939264755377866E-4},length_95%_HPD={0.028376509201958555,1.5007166972883041},length=0.7925088086167532,posterior=0.7995168653084425,height_median=8.8985728070776,rate_range={2.3570588429703274E-4,2.995907747872008E-4},height_range={8.701395950366475,10.415475169510707},height_95%_HPD={8.701395950366475,9.395002093041832},rate=2.6504686264562134E-4,rate_median=2.649887066299822E-4,length_median=0.7553419129246262,height=8.957254792794586]:0.590911)[&length_range={2.2398095872588897E-4,3.1008792614030973},rate_95%_HPD={2.5108531967797513E-4,2.794510372558336E-4},length_95%_HPD={4.126186878607996E-4,1.1935013993041057},length=0.5299499263493467,posterior=0.42803602195420876,height_median=9.489483363807244,rate_range={2.3735560208229024E-4,2.995907747872008E-4},height_range={9.306866665917056,11.103460640298952},height_95%_HPD={9.306866665917056,9.914442671231512},rate=2.65012178886056E-4,rate_median=2.650019650148432E-4,length_median=0.4643091214005315,height=9.53748932029438]:0.664651)[&length_range={2.2582376194790754E-4,1.9940319242065563},rate_95%_HPD={2.521054684392408E-4,2.803782574765605E-4},length_95%_HPD={2.2582376194790754E-4,1.0313732724297822},length=0.3693538613028177,posterior=0.0285440238725377,height_median=10.15413447188888,rate_range={2.394614838222203E-4,2.9462846093018417E-4},height_range={9.632758048632166,11.71141006547882},height_95%_HPD={9.747484028314346,10.822097343577049},rate=2.6488689102384535E-4,rate_median=2.6475444263613084E-4,length_median=0.27264505935767147,height=10.204685551418677]:0.0665494,SAMN40623182[&length_range={5.6811848221371974E-6,2.9014978361625303},height_95%_HPD={9.701369999999983,9.701370000000011},rate_95%_HPD={2.50849376460533E-4,2.792657600434428E-4},length_95%_HPD={5.6811848221371974E-6,0.8208361214563968},rate=2.6496353617225374E-4,length=0.2981379550578926,rate_median=2.648970247752943E-4,length_median=0.23467748596635296,height_median=9.701369999999997,rate_range={2.3570588429703274E-4,2.995907747872008E-4},height_range={9.701369999999965,9.701370000000033},height=9.701370000011055]:0.519314)[&length_range={7.834250582536839E-4,2.0954590453868693},rate_95%_HPD={2.5105945014936915E-4,2.794397221739303E-4},length_95%_HPD={7.834250582536839E-4,1.0685854298249993},length=0.3680550118473542,posterior=0.017549157178635498,height_median=10.220683840033946,rate_range={2.4173290199028694E-4,2.8942925901948285E-4},height_range={9.713798204047638,11.54858635795339},height_95%_HPD={9.776654047530776,10.786021454354753},rate=2.6548962539415296E-4,rate_median=2.655515038809674E-4,length_median=0.26334615932459027,height=10.261920902711505]:0.165327)[&length_range={0.0014181843488767498,1.1989388793915499},rate_95%_HPD={2.506660922685336E-4,2.7917115799243265E-4},length_95%_HPD={0.0014181843488767498,0.8572748889875434},length=0.3279783276121357,posterior=0.0043872892946588745,height_median=10.386010934321845,rate_range={2.4563401926931753E-4,2.830792073635349E-4},height_range={9.961015470819252,11.236557912535261},height_95%_HPD={9.961015470819252,10.859401660548833},rate=2.6538487348616065E-4,rate_median=2.6527052385524847E-4,length_median=0.2532684451707823,height=10.42731497768921]:0.300296,(SAMN40623171[&length_range={0.004238589694567807,3.1372648015974907},height_95%_HPD={9.53698699999994,9.536986999999968},rate_95%_HPD={2.50849376460533E-4,2.792657600434428E-4},length_95%_HPD={0.02747030034099751,1.2461144623939777},rate=2.6496353617225374E-4,length=0.5655762904889168,rate_median=2.648970247752943E-4,length_median=0.49443779210784555,height_median=9.536986999999954,rate_range={2.3570588429703274E-4,2.995907747872008E-4},height_range={9.536986999999922,9.53698699999999},height=9.536987000014399]:0.907660,SAMN40623198[&length_range={5.053494460565133E-4,2.799727235688106},height_95%_HPD={10.186302000000055,10.186302000000083},rate_95%_HPD={2.50849376460533E-4,2.792657600434428E-4},length_95%_HPD={0.015691945986386457,1.1534528655686724},rate=2.6496353617225374E-4,length=0.4856543583634228,rate_median=2.648970247752943E-4,length_median=0.4125752386620043,height_median=10.186302000000069,rate_range={2.3570588429703274E-4,2.995907747872008E-4},height_range={10.18630200000004,10.1863020000001},height=10.18630200000137]:0.258345)[&length_range={8.758705359213081E-6,2.1305939781656225},rate_95%_HPD={2.5196475301251137E-4,2.7939860465099375E-4},length_95%_HPD={8.758705359213081E-6,0.6895846003867021},length=0.23984556185351594,posterior=0.024849464466509173,height_median=10.44464689200565,rate_range={2.413177593452998E-4,2.903268208392493E-4},height_range={10.192305002845323,11.541781743900973},height_95%_HPD={10.192305002845323,10.893622666067003},rate=2.6500090389000277E-4,rate_median=2.649113681425313E-4,length_median=0.17061963350839449,height=10.493044530812082]:0.241660)[&length_range={2.2710516432056238E-4,1.743484965814524},rate_95%_HPD={2.5328320520772E-4,2.8302892241855956E-4},length_95%_HPD={2.2710516432056238E-4,0.9020714097430567},length=0.3279486582704959,posterior=0.006554290484733299,height_median=10.686306948620206,rate_range={2.4493790564666923E-4,2.9206699226891266E-4},height_range={10.213942904114518,11.716343901487939},height_95%_HPD={10.340052293636546,11.373139740696004},rate=2.657324288474114E-4,rate_median=2.660197048781829E-4,length_median=0.23676196138242034,height=10.734338837353102]:0.202966)[&length_range={2.968353175525351E-5,2.309598511473272},rate_95%_HPD={2.507677476056844E-4,2.7908377070095267E-4},length_95%_HPD={2.968353175525351E-5,1.0052336409491627},length=0.3859713430959369,posterior=0.1879962343913746,height_median=10.889272711204006,rate_range={2.3570588429703274E-4,2.9082830174374276E-4},height_range={10.238054913805584,12.356962435110209},height_95%_HPD={10.421098471655501,11.476140996023467},rate=2.650863230979796E-4,rate_median=2.6503505110935823E-4,length_median=0.3111762663720459,height=10.917633759495455]:0.307119)[&length_range={2.219312473172863E-5,2.98798587693841},rate_95%_HPD={2.5085853838926195E-4,2.792626484743165E-4},length_95%_HPD={8.830500850720568E-5,1.2872584339982645},length=0.5607068605460135,posterior=0.7366560684914475,height_median=11.196391553999913,rate_range={2.3570588429703274E-4,2.995907747872008E-4},height_range={10.356472948251941,13.22897720894656},height_95%_HPD={10.63516640141123,11.856369998059527},rate=2.649901584409418E-4,rate_median=2.6493424174189607E-4,length_median=0.49563462055824026,height=11.227150099313397]:0.521077)[&length_range={0.23302735471820313,7.424309631751212},rate_95%_HPD={2.50849376460533E-4,2.792657600434428E-4},length_95%_HPD={0.721612991654256,3.607181198260596},length=2.1097785358675387,posterior=1.0,height_median=11.717468716242642,rate_range={2.3570588429703274E-4,2.995907747872008E-4},height_range={10.712076386217738,13.87106963774815},height_95%_HPD={11.063479894573582,12.486156408421131},rate=2.6496353617225374E-4,rate_median=2.648970247752943E-4,length_median=2.0273090073955835,height=11.749628614914409]:2.07772,SAMN40623252[&length_range={10.066781345837096,17.590936237441287},height_95%_HPD={1.367122999999978,1.3671230000000065},rate_95%_HPD={2.50849376460533E-4,2.792657600434428E-4},length_95%_HPD={10.896867664762418,14.194835077432506},rate=2.6496353617225374E-4,length=12.49228415078204,rate_median=2.648970247752943E-4,length_median=12.428063051778821,height_median=1.3671229999999923,rate_range={2.3570588429703274E-4,2.995907747872008E-4},height_range={1.367122999999964,1.3671230000000207},height=1.3671230000007952]:12.4281)[&length_range={1.2887457949121401,15.00612663869186},rate_95%_HPD={2.50849376460533E-4,2.792657600434428E-4},length_95%_HPD={3.595473880255108,11.915237059357784},length=8.610502099551251,posterior=1.0,height_median=13.795186051778813,rate_range={2.3570588429703274E-4,2.995907747872008E-4},height_range={11.433904345837096,18.95805923744128},height_95%_HPD={12.26399066476241,15.5619580774325},rate=2.6496353617225374E-4,rate_median=2.648970247752943E-4,length_median=8.864218824496334,height=13.859407150782037]:9.19459)[&length_range={1.736605618596343E-4,9.252693121299451},rate_95%_HPD={2.5079258061111036E-4,2.790680641597434E-4},length_95%_HPD={0.6701753559677677,6.072944695864653},length=3.3502318992882576,posterior=0.8834970425762447,height_median=22.989777563317784,rate_range={2.3570588429703274E-4,2.995907747872008E-4},height_range={17.326766172506897,28.380589898856904},height_95%_HPD={20.58326823408488,25.754770144388036},rate=2.6493383524833867E-4,rate_median=2.648801848636955E-4,length_median=3.29535477301855,height=23.0203341525782]:3.32368,((((((((SAMN40623211[&length_range={0.037770474690376865,2.9822896172527615},height_95%_HPD={4.443835999999905,4.4438359999999335},rate_95%_HPD={2.50849376460533E-4,2.792657600434428E-4},length_95%_HPD={0.14140453768340677,1.1590345724269655},rate=2.6496353617225374E-4,length=0.6056153333387354,rate_median=2.648970247752943E-4,length_median=0.5640276216902791,height_median=4.443835999999919,rate_range={2.3570588429703274E-4,2.995907747872008E-4},height_range={4.443835999999891,4.443835999999948},height=4.443835999997103]:0.608550,((((SAMN40623215[&length_range={1.3860370837726066E-5,2.338691868522355},height_95%_HPD={2.960252000000068,2.9602520000000965},rate_95%_HPD={2.50849376460533E-4,2.792657600434428E-4},length_95%_HPD={1.3860370837726066E-5,0.7879521038341979},rate=2.6496353617225374E-4,length=0.3237244972694459,rate_median=2.648970247752943E-4,length_median=0.27373190286241167,height_median=2.9602520000000823,rate_range={2.3570588429703274E-4,2.995907747872008E-4},height_range={2.9602520000000467,2.9602520000001107},height=2.96025199999911]:0.269620,SAMN40623212[&length_range={0.8326112981122265,5.644422509114705},height_95%_HPD={1.6082189999999486,1.608218999999977},rate_95%_HPD={2.50849376460533E-4,2.792657600434428E-4},length_95%_HPD={1.3520663258432268,2.1709244630603424},rate=2.6496353617225374E-4,length=1.6856422256782964,rate_median=2.648970247752943E-4,length_median=1.6258041209585596,height_median=1.6082189999999628,rate_range={2.3570588429703274E-4,2.995907747872008E-4},height_range={1.6082189999999272,1.6082189999999912},height=1.6082190000012349]:1.62165)[&length_range={0.009531823546902185,3.3491137615914828},rate_95%_HPD={2.5078737535376417E-4,2.792364051519428E-4},length_95%_HPD={0.07817288286859947,1.1909126907205794},length=0.5811191654447424,posterior=0.9835343434164017,height_median=3.2298720553261386,rate_range={2.3570588429703274E-4,2.995907747872008E-4},height_range={2.9602658603709386,5.298943868522436},height_95%_HPD={2.9602658603709386,3.7360646064111975},rate=2.6497315684289154E-4,rate_median=2.649135858196094E-4,length_median=0.5274669151439049,height=3.27870028279186]:0.448358,SAMN40623214[&length_range={0.019962586838727425,2.498121643031343},height_95%_HPD={2.960252000000068,2.9602520000000965},rate_95%_HPD={2.50849376460533E-4,2.792657600434428E-4},length_95%_HPD={0.12366636485987437,1.3325881805222553},rate=2.6496353617225374E-4,length=0.6803145049424876,rate_median=2.648970247752943E-4,length_median=0.6330731409836541,height_median=2.9602520000000823,rate_range={2.3570588429703274E-4,2.995907747872008E-4},height_range={2.9602520000000467,2.960252000000118},height=2.96025199999911]:0.717978)[&length_range={0.0011249760129850017,2.8005477664406824},rate_95%_HPD={2.5045825626332524E-4,2.7889607161320115E-4},length_95%_HPD={0.022768544825285453,1.2807626490791355},length=0.542076126881002,posterior=0.574273077674559,height_median=3.678230152321518,rate_range={2.3570588429703274E-4,2.9349850277514346E-4},height_range={3.0127961747273986,5.781676171425989},height_95%_HPD={3.1797482237208357,4.461423904662823},rate=2.648633137451939E-4,rate_median=2.6476850720170227E-4,length_median=0.45920152314688956,height=3.7347689442781196]:0.281465,SAMN40623213[&length_range={0.9312412981121838,5.31897824776256},height_95%_HPD={1.5095889999999912,1.5095890000000196},rate_95%_HPD={2.50849376460533E-4,2.792657600434428E-4},length_95%_HPD={1.5618153718225427,3.8433010318521683},rate=2.6496353617225374E-4,length=2.45540610868657,rate_median=2.648970247752943E-4,length_median=2.3140143916321776,height_median=1.5095890000000054,rate_range={2.3570588429703274E-4,2.995907747872008E-4},height_range={1.509588999999977,1.509589000000041},height=1.5095889999992038]:2.45011)[&length_range={5.933383641298917E-6,2.8059333296574334},rate_95%_HPD={2.509214284232654E-4,2.7940591915061455E-4},length_95%_HPD={0.006617561896128166,0.9784319478579784},length=0.45316082655850287,posterior=0.6942929714559761,height_median=3.959694713473837,rate_range={2.3735560208229024E-4,2.995907747872008E-4},height_range={3.1423317453349284,6.248865854497112},height_95%_HPD={3.419731634127441,4.606756654668374},rate=2.651588675886523E-4,rate_median=2.650845649168743E-4,length_median=0.4070596758364968,height=3.9912501843704304]:0.473849,SAMN40623218[&length_range={0.05027334371309644,3.24834585638334},height_95%_HPD={2.9465909999998843,2.9465909999999127},rate_95%_HPD={2.50849376460533E-4,2.792657600434428E-4},length_95%_HPD={0.6388817897026531,2.181621688265869},rate=2.6496353617225374E-4,length=1.4412018876971917,rate_median=2.648970247752943E-4,length_median=1.455759960039508,height_median=2.9465909999998985,rate_range={2.3570588429703274E-4,2.995907747872008E-4},height_range={2.94659099999987,2.946590999999927},height=2.9465910000001068]:1.48695)[&length_range={0.0018174964791315418,2.4139214184169973},rate_95%_HPD={2.5104605880901684E-4,2.7946430964166836E-4},length_95%_HPD={0.06093409111038284,1.2799305657694129},length=0.6318732355193356,posterior=0.8688253787811506,height_median=4.433543396635569,rate_range={2.3570588429703274E-4,2.995907747872008E-4},height_range={3.206984195220773,6.23499724621351},height_95%_HPD={3.7667089353759877,5.052704169633017},rate=2.6514276311827924E-4,rate_median=2.650867419058173E-4,length_median=0.5894251701320208,height=4.433802478059047]:0.618843)[&length_range={2.4799488844085005E-4,2.6143116722303397},rate_95%_HPD={2.5081050154985397E-4,2.792657600434428E-4},length_95%_HPD={0.05068606150131849,1.0334814841360203},length=0.4854145670409847,posterior=0.9617755199914741,height_median=5.052386052768259,rate_range={2.3570588429703274E-4,2.995907747872008E-4},height_range={4.481606474690295,6.844799538606232},height_95%_HPD={4.579411383090296,5.632907521843219},rate=2.6498097208378467E-4,rate_median=2.649192624973004E-4,length_median=0.4371955730864485,height=5.089161347038525]:0.383350,SAMN40623216[&length_range={0.6562904608052795,4.816017558983104},height_95%_HPD={3.1952240000000387,3.195224000000067},rate_95%_HPD={2.50849376460533E-4,2.792657600434428E-4},length_95%_HPD={1.638545080560629,3.4166265608066064},rate=2.6496353617225374E-4,length=2.459195895736834,rate_median=2.648970247752943E-4,length_median=2.408202336687835,height_median=3.195224000000053,rate_range={2.3570588429703274E-4,2.995907747872008E-4},height_range={3.1952240000000245,3.1952240000000813},height=3.1952239999975713]:2.24051)[&length_range={4.0633121064193034E-4,2.6134603861721653},rate_95%_HPD={2.5128972949611307E-4,2.798879424820573E-4},length_95%_HPD={0.008703341899915173,1.0124942469929952},length=0.4426942407822339,posterior=0.5073802376596387,height_median=5.435735632927596,rate_range={2.3878141746464752E-4,2.995907747872008E-4},height_range={4.546466960745601,7.725127339751602},height_95%_HPD={4.86314780185856,6.1499635796715},rate=2.6516368408820677E-4,rate_median=2.650932116853803E-4,length_median=0.3819214847829242,height=5.468687057226]:0.471035,(SAMN40623210[&length_range={7.449724312209582E-4,2.3157910682370337},height_95%_HPD={4.24383599999986,4.243835999999888},rate_95%_HPD={2.50849376460533E-4,2.792657600434428E-4},length_95%_HPD={0.02144348065194812,1.0752959840721594},rate=2.6496353617225374E-4,length=0.5047843216965997,rate_median=2.648970247752943E-4,length_median=0.4575338307728094,height_median=4.243835999999874,rate_range={2.3570588429703274E-4,2.995907747872008E-4},height_range={4.243835999999845,4.243835999999902},height=4.243836000002633]:0.457412,SAMN40623217[&length_range={1.2979899724311963,3.613036068237009},height_95%_HPD={2.9465909999998843,2.9465909999999127},rate_95%_HPD={2.50849376460533E-4,2.792657600434428E-4},length_95%_HPD={1.324305471902484,2.3776456944319992},rate=2.6496353617225374E-4,length=1.801926140398898,rate_median=2.648970247752943E-4,length_median=1.7547167864753384,height_median=2.9465909999998985,rate_range={2.3570588429703274E-4,2.995907747872008E-4},height_range={2.94659099999987,2.946590999999927},height=2.946591000000216]:1.75466)[&length_range={0.01920379104440162,3.5867769917295282},rate_95%_HPD={2.50849376460533E-4,2.792657600434428E-4},length_95%_HPD={0.20651521010713125,1.8239936998865298},length=0.9845790151591503,posterior=0.9997513277322866,height_median=4.701248071119917,rate_range={2.3570588429703274E-4,2.995907747872008E-4},height_range={4.244580972431088,6.559627068236921},height_95%_HPD={4.27089647190239,5.324187257342668},rate=2.6496403800943546E-4,rate_median=2.648970247752943E-4,length_median=0.9442588637488889,height=4.748401561436992]:1.20552)[&length_range={5.8700157306958065,13.677649938491431},rate_95%_HPD={2.50849376460533E-4,2.792657600434428E-4},length_95%_HPD={9.48916520773442,12.460469561464706},length=11.106849834127704,posterior=1.0,height_median=5.906770660582374,rate_range={2.3570588429703274E-4,2.995907747872008E-4},height_range={4.781646622661796,8.46275512647588},height_95%_HPD={5.177634962605957,6.800980450475784},rate=2.6496353617225374E-4,rate_median=2.648970247752943E-4,length_median=11.22489343313173,height=5.94392526453337]:10.8047,((((SRR774784[&length_range={0.03622224766972337,2.8770429104775364},height_95%_HPD={9.952054999999959,9.952054999999987},rate_95%_HPD={2.50849376460533E-4,2.792657600434428E-4},length_95%_HPD={0.1778769850938211,1.4296541982316722},rate=2.6496353617225374E-4,length=0.7625787217576342,rate_median=2.648970247752943E-4,length_median=0.7141482634765932,height_median=9.952054999999973,rate_range={2.3570588429703274E-4,2.995907747872008E-4},height_range={9.952054999999941,9.952055000000001},height=9.952055000001513]:0.952137,(ERR044798[&length_range={0.03622224766972337,3.0565374531517087},height_95%_HPD={9.952054999999959,9.952054999999987},rate_95%_HPD={2.50849376460533E-4,2.792657600434428E-4},length_95%_HPD={0.18909778528247223,1.489740686123108},rate=2.6496353617225374E-4,length=0.7930980119994558,rate_median=2.648970247752943E-4,length_median=0.7443666308677734,height_median=9.952054999999973,rate_range={2.3570588429703274E-4,2.995907747872008E-4},height_range={9.952054999999941,9.952055000000001},height=9.952055000001513]:0.720252,SRR227311[&length_range={0.05774653672014196,3.321995049580037},height_95%_HPD={9.952054999999959,9.952054999999987},rate_95%_HPD={2.50849376460533E-4,2.792657600434428E-4},length_95%_HPD={0.23653106821253544,1.597973915881683},rate=2.6496353617225374E-4,length=0.8680277623942187,rate_median=2.648970247752943E-4,length_median=0.8161638386641474,height_median=9.952054999999973,rate_range={2.3570588429703274E-4,2.995907747872008E-4},height_range={9.952054999999945,9.952055000000001},height=9.952055000001513]:0.720252)[&length_range={4.267939567981216E-6,1.869129321163463},rate_95%_HPD={2.513256109552045E-4,2.7933427988890926E-4},length_95%_HPD={4.267939567981216E-6,0.6444773071757535},length=0.21922024316186683,posterior=0.23430256310058795,height_median=10.672307475167823,rate_range={2.3735560208229024E-4,2.995907747872008E-4},height_range={10.021319851598129,12.432730298696324},height_95%_HPD={10.192016364836611,11.318915046257274},rate=2.649836109934028E-4,rate_median=2.649053138700114E-4,length_median=0.15464357975923626,height=10.712630636669974]:0.231885)[&length_range={0.021614679350340893,6.237903889978979},rate_95%_HPD={2.50849376460533E-4,2.792657600434428E-4},length_95%_HPD={0.12306826530766202,2.5266165009831383},length=1.2071260462562068,posterior=0.9999822376951634,height_median=10.904192158721049,rate_range={2.3570588429703274E-4,2.995907747872008E-4},height_range={10.026763158778252,13.274050049580012},height_95%_HPD={10.308877255752577,11.699030851848061},rate=2.649637612883955E-4,rate_median=2.648970573401868E-4,length_median=1.0872075202072375,height=10.953306650250658]:1.04938,(ERS1938068[&length_range={7.671237422073318E-4,2.6612790525330876},height_95%_HPD={8.952054999999959,8.952054999999987},rate_95%_HPD={2.50849376460533E-4,2.792657600434428E-4},length_95%_HPD={0.010847130192535914,1.0756819168735419},rate=2.6496353617225374E-4,length=0.45704964502951234,rate_median=2.648970247752943E-4,length_median=0.3855415596661107,height_median=8.952054999999973,rate_range={2.3570588429703274E-4,2.995907747872008E-4},height_range={8.952054999999945,8.952055000000001},height=8.952055000001506]:0.385542,ERS1938072[&length_range={7.671237422073318E-4,2.6612790525330876},height_95%_HPD={8.952054999999959,8.952054999999987},rate_95%_HPD={2.50849376460533E-4,2.792657600434428E-4},length_95%_HPD={0.010847130192535914,1.0756819168735419},rate=2.6496353617225374E-4,length=0.45704964502951234,rate_median=2.648970247752943E-4,length_median=0.3855415596661107,height_median=8.952054999999973,rate_range={2.3570588429703274E-4,2.995907747872008E-4},height_range={8.952054999999945,8.952055000000001},height=8.952055000001506]:0.385542)[&length_range={0.3916492208091178,7.096199118972011},rate_95%_HPD={2.50849376460533E-4,2.792657600434428E-4},length_95%_HPD={1.2852638574713708,4.31074507526905},length=2.7131999817069206,posterior=1.0,height_median=9.337596559666075,rate_range={2.3570588429703274E-4,2.995907747872008E-4},height_range={8.952822123742187,11.613334052533066},height_95%_HPD={8.96290213019251,10.027736916873522},rate=2.6496353617225374E-4,rate_median=2.648970247752943E-4,length_median=2.628504443835313,height=9.409104645029617]:2.61597)[&length_range={1.9839884423333842E-5,6.397009711002385},rate_95%_HPD={2.508331753689844E-4,2.7926200253190113E-4},length_95%_HPD={1.9839884423333842E-5,4.157568912684715},length=1.8643996279683035,posterior=0.8026785555693707,height_median=11.953567274856088,rate_range={2.3570588429703274E-4,2.995907747872008E-4},height_range={10.348410093069702,16.308669077032295},height_95%_HPD={10.811386216787444,13.416265746199304},rate=2.64998832045898E-4,rate_median=2.649348660840169E-4,length_median=1.6941547909363406,height=12.041679230197005]:2.42512,(((ERR051787[&length_range={1.0449230241960095E-5,2.096441775582596},height_95%_HPD={8.952054999999959,8.952054999999987},rate_95%_HPD={2.50849376460533E-4,2.792657600434428E-4},length_95%_HPD={1.0449230241960095E-5,0.6217572777470348},rate=2.6496353617225374E-4,length=0.20960182463132468,rate_median=2.648970247752943E-4,length_median=0.14515301337235087,height_median=8.952054999999973,rate_range={2.3570588429703274E-4,2.995907747872008E-4},height_range={8.952054999999937,8.952055000000005},height=8.952055000001506]:0.145153,ERR051790[&length_range={1.0449230241960095E-5,2.096441775582596},height_95%_HPD={8.952054999999959,8.952054999999987},rate_95%_HPD={2.50849376460533E-4,2.792657600434428E-4},length_95%_HPD={1.0449230241960095E-5,0.6217572777470348},rate=2.6496353617225374E-4,length=0.20960182463132468,rate_median=2.648970247752943E-4,length_median=0.14515301337235087,height_median=8.952054999999973,rate_range={2.3570588429703274E-4,2.995907747872008E-4},height_range={8.952054999999937,8.952055000000005},height=8.952055000001506]:0.145153)[&length_range={0.3441036092609995,6.633718436968509},rate_95%_HPD={2.50849376460533E-4,2.792657600434428E-4},length_95%_HPD={1.7073059774375992,4.304426889418897},length=2.9031851246000944,posterior=1.0,height_median=9.097208013372317,rate_range={2.3570588429703274E-4,2.995907747872008E-4},height_range={8.952065449230211,11.048496775582574},height_95%_HPD={8.952065449230211,9.573812277746995},rate=2.6496353617225374E-4,rate_median=2.648970247752943E-4,length_median=2.8279394916464398,height=9.161656824631176]:2.87855,(((ERR051763[&length_range={0.0012037524392063403,1.884573418114181},height_95%_HPD={8.952054999999959,8.952054999999987},rate_95%_HPD={2.50849376460533E-4,2.792657600434428E-4},length_95%_HPD={0.020830607762530207,0.9887627949598397},rate=2.6496353617225374E-4,length=0.44923162428577035,rate_median=2.648970247752943E-4,length_median=0.39662136079524757,height_median=8.952054999999973,rate_range={2.3570588429703274E-4,2.995907747872008E-4},height_range={8.952054999999937,8.952055000000009},height=8.952055000001506]:0.526063,(ERR051775[&length_range={0.001531170836068796,1.9534282041684108},height_95%_HPD={8.952054999999959,8.952054999999987},rate_95%_HPD={2.50849376460533E-4,2.792657600434428E-4},length_95%_HPD={0.01732534762740734,0.9826173104380693},rate=2.6496353617225374E-4,length=0.44643195395632373,rate_median=2.648970247752943E-4,length_median=0.3928570322964262,height_median=8.952054999999973,rate_range={2.3570588429703274E-4,2.995907747872008E-4},height_range={8.952054999999937,8.952055000000009},height=8.952055000001506]:0.254612,ERR051776[&length_range={2.9749275277879406E-5,1.819645891602697},height_95%_HPD={8.952054999999959,8.952054999999987},rate_95%_HPD={2.50849376460533E-4,2.792657600434428E-4},length_95%_HPD={3.9198551599284315E-5,0.7951041791660618},rate=2.6496353617225374E-4,length=0.31200806863780367,rate_median=2.648970247752943E-4,length_median=0.25286933751669416,height_median=8.952054999999973,rate_range={2.3570588429703274E-4,2.995907747872008E-4},height_range={8.952054999999937,8.952055000000009},height=8.952055000001506]:0.254612)[&length_range={1.4263737069697413E-5,1.67878763485664},rate_95%_HPD={2.504428486775674E-4,2.790784325955326E-4},length_95%_HPD={1.4263737069697413E-5,0.7594221757037669},length=0.288767662962518,posterior=0.24567043819606033,height_median=9.20666694467996,rate_range={2.3735560208229024E-4,2.995907747872008E-4},height_range={8.95597313697979,10.27560090987312},height_95%_HPD={8.961349304033888,9.628247454480277},rate=2.649091698714352E-4,rate_median=2.648364145794955E-4,length_median=0.23043978957708866,height=9.24708147886164]:0.271451)[&length_range={2.0340483603220605E-5,1.920586125731301},rate_95%_HPD={2.5056243014967696E-4,2.794877266338216E-4},length_95%_HPD={2.0340483603220605E-5,0.9089629210973253},length=0.39215607174006845,posterior=0.3385495301870371,height_median=9.478118018584222,rate_range={2.3570588429703274E-4,2.995907747872008E-4},height_range={8.990618435580693,10.836628418114167},height_95%_HPD={9.068580695392622,9.962699444295623},rate=2.6503663917606355E-4,rate_median=2.6492415153435845E-4,length_median=0.34723196527956013,height=9.501645190807157]:0.444158,((ERR051781[&length_range={5.949092862778116E-7,1.16899668446597},height_95%_HPD={8.952054999999959,8.952054999999987},rate_95%_HPD={2.50849376460533E-4,2.792657600434428E-4},length_95%_HPD={5.949092862778116E-7,0.2684965207423513},rate=2.6496353617225374E-4,length=0.09177080639881578,rate_median=2.648970247752943E-4,length_median=0.06549386455496453,height_median=8.952054999999973,rate_range={2.3570588429703274E-4,2.995907747872008E-4},height_range={8.952054999999937,8.952055000000005},height=8.952055000001506]:0.0654939,ERR051782[&length_range={5.949092862778116E-7,1.16899668446597},height_95%_HPD={8.952054999999959,8.952054999999987},rate_95%_HPD={2.50849376460533E-4,2.792657600434428E-4},length_95%_HPD={5.949092862778116E-7,0.2684965207423513},rate=2.6496353617225374E-4,length=0.09177080639881578,rate_median=2.648970247752943E-4,length_median=0.06549386455496453,height_median=8.952054999999973,rate_range={2.3570588429703274E-4,2.995907747872008E-4},height_range={8.952054999999937,8.952055000000005},height=8.952055000001506]:0.0654939)[&length_range={0.08135428042630544,1.9315664861750097},rate_95%_HPD={2.50849376460533E-4,2.792657600434428E-4},length_95%_HPD={0.26514776188933986,1.0888494532656416},length=0.6641501437832605,posterior=1.0,height_median=9.017548864554946,rate_range={2.3570588429703274E-4,2.995907747872008E-4},height_range={8.952055594909258,10.121051684465954},height_95%_HPD={8.952055594909258,9.220551520742319},rate=2.6496353617225374E-4,rate_median=2.648970247752943E-4,length_median=0.64566369922637,height=9.043825806398727]:0.671812,(ERR051759[&length_range={0.00597865269917186,1.2693482797628608},height_95%_HPD={8.952054999999959,8.952054999999987},rate_95%_HPD={2.50849376460533E-4,2.792657600434428E-4},length_95%_HPD={0.037762390026164994,0.6034936462384941},rate=2.6496353617225374E-4,length=0.30138463935087617,rate_median=2.648970247752943E-4,length_median=0.27823636527785034,height_median=8.952054999999973,rate_range={2.3570588429703274E-4,2.995907747872008E-4},height_range={8.952054999999937,8.952055000000009},height=8.952055000001506]:0.278236,ERR051760[&length_range={0.00597865269917186,1.2693482797628608},height_95%_HPD={8.952054999999959,8.952054999999987},rate_95%_HPD={2.50849376460533E-4,2.792657600434428E-4},length_95%_HPD={0.037762390026164994,0.6034936462384941},rate=2.6496353617225374E-4,length=0.30138463935087617,rate_median=2.648970247752943E-4,length_median=0.27823636527785034,height_median=8.952054999999973,rate_range={2.3570588429703274E-4,2.995907747872008E-4},height_range={8.952054999999937,8.952055000000009},height=8.952055000001506]:0.278236)[&length_range={0.010054148503002125,1.7739836046738446},rate_95%_HPD={2.50849376460533E-4,2.792657600434428E-4},length_95%_HPD={0.08701524946374839,0.8502601984681046},length=0.4544656929337448,posterior=1.0,height_median=9.230291365277814,rate_range={2.3570588429703274E-4,2.995907747872008E-4},height_range={8.958033652699143,10.221403279762846},height_95%_HPD={8.989817390026143,9.55554864623847},rate=2.6496353617225374E-4,rate_median=2.648970247752943E-4,length_median=0.433168153795064,height=9.253439639350859]:0.459069)[&length_range={8.367967083895422E-4,1.6138094618420258},rate_95%_HPD={2.5085553357540285E-4,2.792758428154293E-4},length_95%_HPD={0.004843040843354629,0.5037835852460528},length=0.2153553072000762,posterior=0.9984369171743726,height_median=9.689360572452507,rate_range={2.3570588429703274E-4,2.995907747872008E-4},height_range={9.088415644723263,11.032861103508793},height_95%_HPD={9.31204430063115,10.138569435891323},rate=2.6496457438228004E-4,rate_median=2.648970899050793E-4,length_median=0.18313354930887726,height=9.7077237613957]:0.232916)[&length_range={2.0591341828612997E-4,2.5639597525175457},rate_95%_HPD={2.509214284232654E-4,2.7974555582731026E-4},length_95%_HPD={0.0804703354636942,1.2159311487364146},length=0.6136648452924436,posterior=0.3631503223858328,height_median=9.922276292319513,rate_range={2.3570588429703274E-4,2.995907747872008E-4},height_range={9.257422892772318,11.360387848913934},height_95%_HPD={9.493849852636309,10.430649706408047},rate=2.650356282047752E-4,rate_median=2.6493148211948283E-4,length_median=0.5787922392386218,height=9.940839518731835]:0.870766,(((((ERR051764[&length_range={1.8793194733746077E-6,1.4973213324050434},height_95%_HPD={8.952054999999959,8.952054999999987},rate_95%_HPD={2.50849376460533E-4,2.792657600434428E-4},length_95%_HPD={1.8793194733746077E-6,0.43484597902909705},rate=2.6496353617225374E-4,length=0.14883728025584422,rate_median=2.648970247752943E-4,length_median=0.1062304315155771,height_median=8.952054999999973,rate_range={2.3570588429703274E-4,2.995907747872008E-4},height_range={8.952054999999941,8.952055000000005},height=8.952055000001506]:0.106230,ERR051784[&length_range={1.8793194733746077E-6,1.4973213324050434},height_95%_HPD={8.952054999999959,8.952054999999987},rate_95%_HPD={2.50849376460533E-4,2.792657600434428E-4},length_95%_HPD={1.8793194733746077E-6,0.43484597902909705},rate=2.6496353617225374E-4,length=0.14883728025584422,rate_median=2.648970247752943E-4,length_median=0.1062304315155771,height_median=8.952054999999973,rate_range={2.3570588429703274E-4,2.995907747872008E-4},height_range={8.952054999999941,8.952055000000005},height=8.952055000001506]:0.106230)[&length_range={0.021875266291816686,3.0524307779158324},rate_95%_HPD={2.50849376460533E-4,2.792657600434428E-4},length_95%_HPD={0.21909584987669994,1.6442948702759654},length=0.908777781554151,posterior=1.0,height_median=9.058285431515564,rate_range={2.3570588429703274E-4,2.995907747872008E-4},height_range={8.952056879319446,10.449376332405024},height_95%_HPD={8.952056879319446,9.386900979029065},rate=2.6496353617225374E-4,rate_median=2.648970247752943E-4,length_median=0.8757805903668103,height=9.100892280255767]:0.465680,ERR051773[&length_range={2.9749275277879406E-5,3.268574435799259},height_95%_HPD={8.952054999999959,8.952054999999987},rate_95%_HPD={2.50849376460533E-4,2.792657600434428E-4},length_95%_HPD={2.9749275277879406E-5,1.086127148948865},rate=2.6496353617225374E-4,length=0.4107241767952627,rate_median=2.648970247752943E-4,length_median=0.32280872602519217,height_median=8.952054999999973,rate_range={2.3570588429703274E-4,2.995907747872008E-4},height_range={8.952054999999937,8.952055000000005},height=8.952055000001506]:0.571910)[&length_range={1.1041821667845397E-4,1.5734564534044573},rate_95%_HPD={2.5133659722747793E-4,2.802300782627009E-4},length_95%_HPD={4.242261476452569E-4,0.8864327453571157},length=0.34392196458310137,posterior=0.03181228796248601,height_median=9.523965071521026,rate_range={2.4259359112835095E-4,2.883628795706933E-4},height_range={8.985710598404253,10.689828616087958},height_95%_HPD={9.09501030612558,10.101981636647917},rate=2.650738247991054E-4,rate_median=2.6493732095588375E-4,length_median=0.28409386179760254,height=9.56209833241983]:0.192854,ERR051756[&length_range={0.020640435022007964,3.2732524224290387},height_95%_HPD={8.952054999999959,8.952054999999987},rate_95%_HPD={2.50849376460533E-4,2.792657600434428E-4},length_95%_HPD={0.30918140877432343,1.7631456597155708},rate=2.6496353617225374E-4,length=1.0042250940594724,rate_median=2.648970247752943E-4,length_median=0.9757548887158283,height_median=8.952054999999973,rate_range={2.3570588429703274E-4,2.995907747872008E-4},height_range={8.952054999999937,8.952055000000001},height=8.952055000001506]:0.764764)[&length_range={6.027692691379372E-4,1.7432867328014652},rate_95%_HPD={2.521082420031133E-4,2.8036705757435377E-4},length_95%_HPD={6.027692691379372E-4,0.8282864847040408},length=0.32165637868191443,posterior=0.016856427290005152,height_median=9.716819214862397,rate_range={2.4354779042195146E-4,2.883628795706933E-4},height_range={9.131801777232646,10.76017116216341},height_95%_HPD={9.25416632615477,10.228657164620813},rate=2.651347585266943E-4,rate_median=2.6493732095588375E-4,length_median=0.2490679353961731,height=9.73891031519497]:0.632191,(((ERR051751[&length_range={2.0112037250186177E-4,1.344278742511893},height_95%_HPD={8.952054999999959,8.952054999999987},rate_95%_HPD={2.50849376460533E-4,2.792657600434428E-4},length_95%_HPD={0.003809464187705558,0.46069140690490507},rate=2.6496353617225374E-4,length=0.195425848465689,rate_median=2.648970247752943E-4,length_median=0.1643091509316683,height_median=8.952054999999973,rate_range={2.3570588429703274E-4,2.995907747872008E-4},height_range={8.952054999999937,8.952055000000005},height=8.952055000001506]:0.164240,ERR051755[&length_range={2.0112037250186177E-4,1.344278742511893},height_95%_HPD={8.952054999999959,8.952054999999987},rate_95%_HPD={2.50849376460533E-4,2.792657600434428E-4},length_95%_HPD={0.004375455763526048,0.4615028871261675},rate=2.6496353617225374E-4,length=0.1955265660610713,rate_median=2.648970247752943E-4,length_median=0.16432954839314462,height_median=8.952054999999973,rate_range={2.3570588429703274E-4,2.995907747872008E-4},height_range={8.952054999999937,8.952055000000005},height=8.952055000001506]:0.164240)[&length_range={8.647396269498842E-4,1.9549756651192691},rate_95%_HPD={2.50849376460533E-4,2.792626484743165E-4},length_95%_HPD={0.011168224350228684,0.6894353792501722},length=0.29981205925653576,posterior=0.9992539831968597,height_median=9.116295264997646,rate_range={2.3570588429703274E-4,2.995907747872008E-4},height_range={8.952256120372482,10.29633374251187},height_95%_HPD={8.956159412016206,9.412746406904876},rate=2.6496210918731266E-4,rate_median=2.648965169535775E-4,length_median=0.25718788052341957,height=9.147391972893562]:0.296588,ERR051746[&length_range={0.020955670087893452,2.2741853333826025},height_95%_HPD={8.952054999999959,8.952054999999987},rate_95%_HPD={2.50849376460533E-4,2.792657600434428E-4},length_95%_HPD={0.096739058945154,0.9564319072227239},rate=2.6496353617225374E-4,length=0.49484483137931357,rate_median=2.648970247752943E-4,length_median=0.4608278934106824,height_median=8.952054999999973,rate_range={2.3570588429703274E-4,2.995907747872008E-4},height_range={8.952054999999937,8.952055000000001},height=8.952055000001506]:0.460828)[&length_range={0.002414064577004993,2.595438113987571},rate_95%_HPD={2.50849376460533E-4,2.792657600434428E-4},length_95%_HPD={0.04298559669584101,1.2287780085374962},length=0.5813389419983918,posterior=0.9995026554645731,height_median=9.412882893410657,rate_range={2.3570588429703274E-4,2.995907747872008E-4},height_range={8.973010670087874,11.226240333382577},height_95%_HPD={9.050957714617702,9.909975208327317},rate=2.6496377608590914E-4,rate_median=2.64896518141023E-4,length_median=0.5303042028853167,height=9.446888577236301]:0.868580,ERR051758[&length_range={0.43017965278319537,4.027215165444517},height_95%_HPD={8.952054999999959,8.952054999999987},rate_95%_HPD={2.50849376460533E-4,2.792657600434428E-4},length_95%_HPD={0.8777790953865736,2.3715247434008226},rate=2.6496353617225374E-4,length=1.6230242875485419,rate_median=2.648970247752943E-4,length_median=1.5960551466633337,height_median=8.952054999999973,rate_range={2.3570588429703274E-4,2.995907747872008E-4},height_range={8.952054999999937,8.952055000000005},height=8.952055000001506]:1.32941)[&length_range={9.796926495653224E-5,1.624506154255064},rate_95%_HPD={2.5040184424619295E-4,2.7826288019808503E-4},length_95%_HPD={9.796926495653224E-5,0.4902505322093731},length=0.1727663007263461,posterior=0.03760279933924226,height_median=10.281463298983134,rate_range={2.417591232010618E-4,2.8929259656279116E-4},height_range={9.382234652783168,11.663606144879608},height_95%_HPD={9.732084044626614,10.869809270570887},rate=2.6521779401660436E-4,rate_median=2.65304570124887E-4,length_median=0.126574485946227,height=10.299291211249676]:0.0675466)[&length_range={2.923833788948116E-4,1.021207884825463},rate_95%_HPD={2.5046163757340943E-4,2.8057475873912E-4},length_95%_HPD={2.923833788948116E-4,0.5360649630651793},length=0.17575619923571903,posterior=0.0014387466917707241,height_median=10.349009940404748,rate_range={2.458345212415287E-4,2.880256075318984E-4},height_range={9.745211298760353,11.577394706097053},height_95%_HPD={9.97253146313794,11.065693738621718},rate=2.6456236529689964E-4,rate_median=2.6416480320228853E-4,length_median=0.08364706636342589,height=10.384298251372238]:0.260664,(((ERR051779[&length_range={0.08850104021414218,2.1443474039108104},height_95%_HPD={8.952054999999959,8.952054999999987},rate_95%_HPD={2.50849376460533E-4,2.792657600434428E-4},length_95%_HPD={0.3696886202733989,1.3384471728661556},rate=2.6496353617225374E-4,length=0.8405037062036945,rate_median=2.648970247752943E-4,length_median=0.8219166530873494,height_median=8.952054999999973,rate_range={2.3570588429703274E-4,2.995907747872008E-4},height_range={8.952054999999937,8.952055000000001},height=8.952055000001506]:0.762507,(ERR051783[&length_range={0.004805531617529724,1.561673149359656},height_95%_HPD={8.952054999999959,8.952054999999987},rate_95%_HPD={2.50849376460533E-4,2.792657600434428E-4},length_95%_HPD={0.04750755519547489,0.6950969368021127},rate=2.6496353617225374E-4,length=0.3400010579955342,rate_median=2.648970247752943E-4,length_median=0.3123608159223892,height_median=8.952054999999973,rate_range={2.3570588429703274E-4,2.995907747872008E-4},height_range={8.952054999999937,8.952055000000005},height=8.952055000001506]:0.312361,ERR051785[&length_range={0.004805531617529724,1.561673149359656},height_95%_HPD={8.952054999999959,8.952054999999987},rate_95%_HPD={2.50849376460533E-4,2.792657600434428E-4},length_95%_HPD={0.04750755519547489,0.6950969368021127},rate=2.6496353617225374E-4,length=0.3400010579955342,rate_median=2.648970247752943E-4,length_median=0.3123608159223892,height_median=8.952054999999973,rate_range={2.3570588429703274E-4,2.995907747872008E-4},height_range={8.952054999999937,8.952055000000005},height=8.952055000001506]:0.312361)[&length_range={0.009477729626169662,1.7986422510069904},rate_95%_HPD={2.50849376460533E-4,2.792657600434428E-4},length_95%_HPD={0.10578300813045516,1.030826805467992},length=0.5445140226220165,posterior=1.0,height_median=9.264415815922362,rate_range={2.3570588429703274E-4,2.995907747872008E-4},height_range={8.956860531617494,10.513728149359636},height_95%_HPD={8.999562555195453,9.647151936802093},rate=2.6496353617225374E-4,rate_median=2.648970247752943E-4,length_median=0.5181041737756669,height=9.292056057995476]:0.450146)[&length_range={2.0737828362982214E-5,1.6575109416071072},rate_95%_HPD={2.5092056145544677E-4,2.792657600434428E-4},length_95%_HPD={2.0737828362982214E-5,0.5977005616370494},length=0.22417809957468798,posterior=0.4210376738485586,height_median=9.71456161284258,rate_range={2.3570588429703274E-4,2.995907747872008E-4},height_range={9.04055604021412,11.022172651188392},height_95%_HPD={9.287160027288273,10.183921443884518},rate=2.649548310416428E-4,rate_median=2.648794727946697E-4,length_median=0.17480710903962926,height=9.72995151963456]:0.224376,((ERR051771[&length_range={0.008607906313160996,1.3488010997161552},height_95%_HPD={8.952054999999959,8.952054999999987},rate_95%_HPD={2.50849376460533E-4,2.792657600434428E-4},length_95%_HPD={0.06586940745959247,0.7758578714010529},rate=2.6496353617225374E-4,length=0.40873929649913,rate_median=2.648970247752943E-4,length_median=0.38576218437748544,height_median=8.952054999999973,rate_range={2.3570588429703274E-4,2.995907747872008E-4},height_range={8.952054999999937,8.952055000000001},height=8.952055000001506]:0.388069,ERR051761[&length_range={0.015007321172458177,1.7212610541810172},height_95%_HPD={8.952054999999959,8.952054999999987},rate_95%_HPD={2.50849376460533E-4,2.792657600434428E-4},length_95%_HPD={0.1305274349387897,0.9050802452411677},rate=2.6496353617225374E-4,length=0.5084264267248007,rate_median=2.648970247752943E-4,length_median=0.4862627232795784,height_median=8.952054999999973,rate_range={2.3570588429703274E-4,2.995907747872008E-4},height_range={8.952054999999937,8.952055000000001},height=8.952055000001506]:0.388069)[&length_range={1.436183484848641E-5,1.150736078695635},rate_95%_HPD={2.513111279303651E-4,2.7913429994915726E-4},length_95%_HPD={1.436183484848641E-5,0.42621763486504527},length=0.15294242735816627,posterior=0.28577772251727385,height_median=9.34012405175585,rate_range={2.3832954844828368E-4,2.995907747872008E-4},height_range={8.967062321172435,10.239511735416727},height_95%_HPD={9.06415607363271,9.707991252574615},rate=2.649460739077452E-4,rate_median=2.648931267537007E-4,length_median=0.11585708896298996,height=9.361065554978321]:0.164986,(ERR051780[&length_range={4.858944979702073E-7,0.9807552736644656},height_95%_HPD={8.952054999999959,8.952054999999987},rate_95%_HPD={2.50849376460533E-4,2.792657600434428E-4},length_95%_HPD={4.858944979702073E-7,0.3060186340169775},rate=2.6496353617225374E-4,length=0.10540056299304837,rate_median=2.648970247752943E-4,length_median=0.07505974546048577,height_median=8.952054999999973,rate_range={2.3570588429703274E-4,2.995907747872008E-4},height_range={8.952054999999937,8.952055000000009},height=8.952055000001506]:0.0750569,ERR051762[&length_range={4.858944979702073E-7,0.9807552736644656},height_95%_HPD={8.952054999999959,8.952054999999987},rate_95%_HPD={2.50849376460533E-4,2.792657600434428E-4},length_95%_HPD={4.858944979702073E-7,0.30606229628562964},rate=2.6496353617225374E-4,length=0.10541795844334766,rate_median=2.648970247752943E-4,length_median=0.07505974546048577,height_median=8.952054999999973,rate_range={2.3570588429703274E-4,2.995907747872008E-4},height_range={8.952054999999937,8.952055000000009},height=8.952055000001506]:0.0750569)[&length_range={0.0012164015909981174,1.4906427708564305},rate_95%_HPD={2.50849376460533E-4,2.792657600434428E-4},length_95%_HPD={0.021200707991972934,0.6877449987276165},length=0.3269368508425357,posterior=0.9998579015613066,height_median=9.027111861350093,rate_range={2.3570588429703274E-4,2.995907747872008E-4},height_range={8.95205548589447,9.932810273664455},height_95%_HPD={8.95205548589447,9.257995983109215},rate=2.649638268609087E-4,rate_median=2.6489744222277245E-4,length_median=0.2983560961541549,height=9.057430527184309]:0.477999)[&length_range={0.001234511814589112,1.6529369847596875},rate_95%_HPD={2.50849376460533E-4,2.792657600434428E-4},length_95%_HPD={0.016448702812754235,0.7315600099386952},length=0.3330608247554157,posterior=0.9995737046839198,height_median=9.505110382625297,rate_range={2.3570588429703274E-4,2.995907747872008E-4},height_range={9.012425666876346,10.67331605418099},height_95%_HPD={9.158355146884112,9.918375407526469},rate=2.649631675733968E-4,rate_median=2.6489693963766144E-4,length_median=0.296854209795816,height=9.52429670498807]:0.433827)[&length_range={0.0016861851871468048,2.418091901952815},rate_95%_HPD={2.50849376460533E-4,2.792626484743165E-4},length_95%_HPD={0.01397849419115893,0.9089673875549504},length=0.40862186293774433,posterior=0.9989164994049627,height_median=9.938937326059182,rate_range={2.3570588429703274E-4,2.995907747872008E-4},height_range={9.174087663885306,11.390493215651873},height_95%_HPD={9.491064655422626,10.461993056444946},rate=2.649628171616943E-4,rate_median=2.6489698220647786E-4,length_median=0.3587799873200703,height=9.960503081760194]:0.295647,(ERR051788[&length_range={0.11182794849403699,3.68606816965233},height_95%_HPD={8.952054999999959,8.952054999999987},rate_95%_HPD={2.50849376460533E-4,2.792657600434428E-4},length_95%_HPD={0.4822316633946855,1.99940254254226},rate=2.6496353617225374E-4,length=1.230894820485311,rate_median=2.648970247752943E-4,length_median=1.2038448591647999,height_median=8.952054999999973,rate_range={2.3570588429703274E-4,2.995907747872008E-4},height_range={8.952054999999937,8.952055000000005},height=8.952055000001506]:0.949040,ERR051749[&length_range={0.015329820686028839,2.962726196546315},height_95%_HPD={8.952054999999959,8.952054999999987},rate_95%_HPD={2.50849376460533E-4,2.792657600434428E-4},length_95%_HPD={0.2974704586957966,1.751438611448453},rate=2.6496353617225374E-4,length=1.0034355097635623,rate_median=2.648970247752943E-4,length_median=0.9741468600094798,height_median=8.952054999999973,rate_range={2.3570588429703274E-4,2.995907747872008E-4},height_range={8.952054999999937,8.952055000000005},height=8.952055000001506]:0.949040)[&length_range={1.1247695420379955E-5,2.151600470927278},rate_95%_HPD={2.516809987518496E-4,2.800758299917258E-4},length_95%_HPD={1.1247695420379955E-5,0.7260262663871266},length=0.26075117290225636,posterior=0.09536581466811134,height_median=9.901095094174245,rate_range={2.4025840497939667E-4,2.9349850277514346E-4},height_range={9.130909547531523,11.2134519030459},height_95%_HPD={9.342529664520885,10.554664725969555},rate=2.6485304992501676E-4,rate_median=2.6471893443096614E-4,length_median=0.19725421817275368,height=9.933109277639312]:0.333490)[&length_range={3.835523439388311E-4,1.3969123586190815},rate_95%_HPD={2.52193214802173E-4,2.7935031321538726E-4},length_95%_HPD={3.835523439388311E-4,0.5694713653212453},length=0.19838377059926368,posterior=0.015861738219151315,height_median=10.234584696453709,rate_range={2.451407028614292E-4,2.881056368020097E-4},height_range={9.525923457744597,11.230835363630458},height_95%_HPD={9.710226043919068,10.78434951796713},rate=2.651718834585263E-4,rate_median=2.648826690238201E-4,length_median=0.14617685225461585,height=10.249363802017557]:0.375089)[&length_range={4.299216526959526E-5,1.5139245280628426},rate_95%_HPD={2.5024461397725E-4,2.789244161784296E-4},length_95%_HPD={4.299216526959526E-5,0.570811039241077},length=0.2008246538719962,posterior=0.043819606032078726,height_median=10.609673564437049,rate_range={2.3570588429703274E-4,2.9082830174374276E-4},height_range={9.841333970588433,12.572807253675428},height_95%_HPD={10.024699453906372,11.191462553453},rate=2.64921664889513E-4,rate_median=2.646586351138463E-4,length_median=0.1480726162510102,height=10.637594136987676]:0.183368)[&length_range={0.08300876810636382,4.4765113998328285},rate_95%_HPD={2.5078737535376417E-4,2.7907598538805907E-4},length_95%_HPD={0.377011705454672,2.3002775557058435},length=1.2404140313147347,posterior=0.8542247642054033,height_median=10.793042054060056,rate_range={2.3570588429703274E-4,2.9462846093018417E-4},height_range={9.899566333452505,12.908203080120543},height_95%_HPD={10.208275738983438,11.478347881440506},rate=2.649234217970348E-4,rate_median=2.6486961863324054E-4,length_median=1.1576647703016958,height=10.826862020850562]:1.18272)[&length_range={0.34914461319154455,6.951132865992864},rate_95%_HPD={2.5079145658470786E-4,2.7908561049128924E-4},length_95%_HPD={0.8790364148403107,5.1869267351822135},length=2.722053600224985,posterior=0.8555924616778273,height_median=11.975760914094817,rate_range={2.3570588429703274E-4,2.9462846093018417E-4},height_range={10.313286446483996,15.593994875214978},height_95%_HPD={10.930802050619292,13.374657022013455},rate=2.6492482837996454E-4,rate_median=2.6487038468179017E-4,length_median=2.40646947968928,height=12.066755964733563]:1.64040,(ERR1878575[&length_range={0.1293810400663329,4.582045661789543},height_95%_HPD={9.952054999999959,9.952054999999987},rate_95%_HPD={2.50849376460533E-4,2.792657600434428E-4},length_95%_HPD={0.36220542616253226,2.081059368494685},rate=2.6496353617225374E-4,length=1.1365806992515837,rate_median=2.648970247752943E-4,length_median=1.0651351468195962,height_median=9.952054999999973,rate_range={2.3570588429703274E-4,2.995907747872008E-4},height_range={9.952054999999941,9.952055000000001},height=9.952055000001513]:1.29635,(ERR1878576[&length_range={0.0032387212132665155,3.4764820005664863},height_95%_HPD={9.952054999999959,9.952054999999987},rate_95%_HPD={2.50849376460533E-4,2.792657600434428E-4},length_95%_HPD={0.1180343315932042,1.5611034947402942},rate=2.6496353617225374E-4,length=0.813346309574802,rate_median=2.648970247752943E-4,length_median=0.7666508996765664,height_median=9.952054999999973,rate_range={2.3570588429703274E-4,2.995907747872008E-4},height_range={9.952054999999941,9.952055000000005},height=9.952055000001513]:0.934999,((ERR1878577[&length_range={0.0010313624901794327,2.1465942285175483},height_95%_HPD={9.952054999999959,9.952054999999987},rate_95%_HPD={2.50849376460533E-4,2.792657600434428E-4},length_95%_HPD={0.01802581860490804,0.8813613531029763},rate=2.6496353617225374E-4,length=0.40241891354700293,rate_median=2.648970247752943E-4,length_median=0.358046748148654,height_median=9.952054999999973,rate_range={2.3570588429703274E-4,2.995907747872008E-4},height_range={9.952054999999941,9.952055000000005},height=9.952055000001513]:0.360891,(ERR051777[&length_range={0.021176358947091245,2.470378120515255},height_95%_HPD={8.952054999999959,8.952054999999987},rate_95%_HPD={2.50849376460533E-4,2.792657600434428E-4},length_95%_HPD={0.23675013753485885,1.319895380510852},rate=2.6496353617225374E-4,length=0.7654201039305564,rate_median=2.648970247752943E-4,length_median=0.7518844225941947,height_median=8.952054999999973,rate_range={2.3570588429703274E-4,2.995907747872008E-4},height_range={8.952054999999937,8.952055000000009},height=8.952055000001506]:0.770205,ERR051752[&length_range={0.02642171942682303,2.2117644467046293},height_95%_HPD={8.952054999999959,8.952054999999987},rate_95%_HPD={2.50849376460533E-4,2.792657600434428E-4},length_95%_HPD={0.236728816325515,1.3196424670883076},rate=2.6496353617225374E-4,length=0.7648362090130425,rate_median=2.648970247752943E-4,length_median=0.7519258090184309,height_median=8.952054999999973,rate_range={2.3570588429703274E-4,2.995907747872008E-4},height_range={8.952054999999937,8.952055000000009},height=8.952055000001506]:0.770205)[&length_range={3.740131496776655E-4,2.699810383882511},rate_95%_HPD={2.509551388350856E-4,2.792758428154293E-4},length_95%_HPD={0.03354845289031694,1.1672137370557518},length=0.5999591179396221,posterior=0.9017389296435105,height_median=9.722259566351273,rate_range={2.3570588429703274E-4,2.995907747872008E-4},height_range={9.027932146274516,11.163819446704597},height_95%_HPD={9.212783199437403,10.272446421192846},rate=2.6493629350733607E-4,rate_median=2.6487889611243395E-4,length_median=0.5749666813909258,height=9.735764100535125]:0.590686)[&length_range={0.0028860659046934245,3.0146296331705127},rate_95%_HPD={2.5079145658470786E-4,2.790692295341541E-4},length_95%_HPD={0.017303070187622893,1.198785306576779},length=0.5397239776301737,posterior=0.8658590738734259,height_median=10.31294587201284,rate_range={2.3570588429703274E-4,2.9462846093018417E-4},height_range={9.953086362490144,12.098649228517516},height_95%_HPD={9.965687627554722,10.8321386270161},rate=2.6492019284286714E-4,rate_median=2.6486693505294045E-4,length_median=0.4753263581128806,height=10.35736223089738]:0.399437,(ERR051789[&length_range={0.002061040232133493,1.8925304436637198},height_95%_HPD={8.952054999999959,8.952054999999987},rate_95%_HPD={2.50849376460533E-4,2.792657600434428E-4},length_95%_HPD={0.018988376378409555,0.8166550817700955},rate=2.6496353617225374E-4,length=0.3638942921459136,rate_median=2.648970247752943E-4,length_median=0.3182148543649568,height_median=8.952054999999973,rate_range={2.3570588429703274E-4,2.995907747872008E-4},height_range={8.952054999999945,8.952055000000001},height=8.952055000001506]:0.454390,(ERR051748[&length_range={5.104912858531208E-4,1.7730195680919998},height_95%_HPD={8.952054999999959,8.952054999999987},rate_95%_HPD={2.50849376460533E-4,2.792657600434428E-4},length_95%_HPD={0.011496820625733761,0.7142081352507095},rate=2.6496353617225374E-4,length=0.31026564792594685,rate_median=2.648970247752943E-4,length_median=0.2664496849959992,height_median=8.952054999999973,rate_range={2.3570588429703274E-4,2.995907747872008E-4},height_range={8.952054999999941,8.952055000000001},height=8.952055000001506]:0.227659,ERR051745[&length_range={5.104912858531208E-4,2.1336801390050315},height_95%_HPD={8.952054999999959,8.952054999999987},rate_95%_HPD={2.50849376460533E-4,2.792657600434428E-4},length_95%_HPD={0.016064569116682748,0.8156084922956683},rate=2.6496353617225374E-4,length=0.3664508908773538,rate_median=2.648970247752943E-4,length_median=0.32004617181774897,height_median=8.952054999999973,rate_range={2.3570588429703274E-4,2.995907747872008E-4},height_range={8.952054999999945,8.952055000000001},height=8.952055000001506]:0.227659)[&length_range={3.6006484833706054E-6,1.6558779004222455},rate_95%_HPD={2.510271792166724E-4,2.7941705913079045E-4},length_95%_HPD={3.6006484833706054E-6,0.635984917285171},length=0.2321683170961566,posterior=0.38633013019769447,height_median=9.179713633519285,rate_range={2.3570588429703274E-4,2.9349850277514346E-4},height_range={8.952565491285831,10.370459465381039},height_95%_HPD={8.958487357814313,9.550389707929781},rate=2.64980469488174E-4,rate_median=2.6489794798330475E-4,length_median=0.17916045544434844,height=9.215546543719029]:0.226732)[&length_range={0.14015504062664697,4.618143176374597},rate_95%_HPD={2.50849376460533E-4,2.792657600434428E-4},length_95%_HPD={0.566020388976229,2.3066469115958537},length=1.3851966155250377,posterior=1.0,height_median=9.40644529849845,rate_range={2.3570588429703274E-4,2.995907747872008E-4},height_range={8.965245765278006,11.085735139004996},height_95%_HPD={9.039965553217353,9.919926984164267},rate=2.6496353617225374E-4,rate_median=2.648970247752943E-4,length_median=1.3402065214009582,height=9.444264479000452]:1.30594)[&length_range={5.536747591428082E-5,2.11181854664153},rate_95%_HPD={2.5133776058324804E-4,2.793871805095352E-4},length_95%_HPD={5.536747591428082E-5,0.8001579395523493},length=0.2804945867943872,posterior=0.16506509884722642,height_median=10.71238293988921,rate_range={2.3735560208229024E-4,2.926243703777444E-4},height_range={10.023278939401301,12.996879649196487},height_95%_HPD={10.186063513776222,11.403178015254937},rate=2.650100444522706E-4,rate_median=2.6501372102573893E-4,length_median=0.2051669688437343,height=10.750532539317136]:0.174671)[&length_range={6.383656453756714E-5,3.846426266748786},rate_95%_HPD={2.5044417999811163E-4,2.7870232402116686E-4},length_95%_HPD={6.383656453756714E-5,1.2173575246387944},length=0.447196366897578,posterior=0.3276967619318283,height_median=10.887054226413479,rate_range={2.3878141746464752E-4,2.926243703777444E-4},height_range={10.066807001178269,13.02714937474573},height_95%_HPD={10.294919614863218,11.635389982083815},rate=2.6491118095608556E-4,rate_median=2.648294388449586E-4,length_median=0.34554662087115773,height=10.928318861979623]:0.361351)[&length_range={2.8386530225787965E-4,7.263597350298637},rate_95%_HPD={2.5078428347047446E-4,2.7907598538805907E-4},length_95%_HPD={0.30167809913426424,3.7582700328022387},length=1.9047223800518238,posterior=0.8556812732020107,height_median=11.248405147109757,rate_range={2.3570588429703274E-4,2.9462846093018417E-4},height_range={10.212952500866223,14.534100661789516},height_95%_HPD={10.507011059958842,12.186852431885605},rate=2.649251385180585E-4,rate_median=2.648708931667799E-4,length_median=1.7634538404223772,height=11.305682609656472]:2.36775)[&length_range={3.468576473437679E-4,4.885599317669541},rate_95%_HPD={2.5091390939488146E-4,2.792748035145576E-4},length_95%_HPD={0.004703814321809219,1.9644128861784118},length=0.7613536595096272,posterior=0.5586067248086112,height_median=13.616158277255742,rate_range={2.3570588429703274E-4,2.995907747872008E-4},height_range={11.463683602674237,17.994070889269686},height_95%_HPD={12.067917894950817,15.661903127268246},rate=2.650946084503043E-4,rate_median=2.650490151146931E-4,length_median=0.6026202607552875,height=13.758843627456196]:0.762531)[&length_range={2.2913564804483144E-4,4.964228814947431},rate_95%_HPD={2.512763840600371E-4,2.7941459846243544E-4},length_95%_HPD={0.01171123428126819,3.3730464703040433},length=1.872116199115061,posterior=0.6845414661006413,height_median=14.3786889131542,rate_range={2.3570588429703274E-4,2.995907747872008E-4},height_range={11.75782370528577,17.743602871137508},height_95%_HPD={12.806775212025016,16.097665643297873},rate=2.6541774361815766E-4,rate_median=2.653603571663576E-4,length_median=1.887221517291911,height=14.434264186034161]:2.01510,(ERS1938060[&length_range={4.573199900548275E-6,1.9332636124432625},height_95%_HPD={15.952054999999959,15.952054999999987},rate_95%_HPD={2.50849376460533E-4,2.792657600434428E-4},length_95%_HPD={4.573199900548275E-6,1.1027799584848843},rate=2.6496353617225374E-4,length=0.34634202094294475,rate_median=2.648970247752943E-4,length_median=0.22256891498953024,height_median=15.952054999999973,rate_range={2.3570588429703274E-4,2.995907747872008E-4},height_range={15.952054999999945,15.952055000000001},height=15.95205500000153]:0.140232,ERS1938079[&length_range={4.945261713018567E-6,2.124322321485952},height_95%_HPD={15.952054999999959,15.952054999999987},rate_95%_HPD={2.50849376460533E-4,2.792657600434428E-4},length_95%_HPD={4.945261713018567E-6,1.1069054746036677},rate=2.6496353617225374E-4,length=0.3499186665421955,rate_median=2.648970247752943E-4,length_median=0.22552491660399454,height_median=15.952054999999973,rate_range={2.3570588429703274E-4,2.995907747872008E-4},height_range={15.952054999999945,15.952055000000001},height=15.95205500000153]:0.140232)[&length_range={1.792102679587515E-7,1.8734273188910322},rate_95%_HPD={2.508693772281396E-4,2.792748035145576E-4},length_95%_HPD={1.792102679587515E-7,1.0838847355945394},length=0.4180945530022462,posterior=0.31288299969804084,height_median=16.092287483076134,rate_range={2.3977887706715754E-4,2.91816146810077E-4},height_range={15.952059945261695,17.58455968527939},height_95%_HPD={15.952059945261695,16.594135138465123},rate=2.650911566453647E-4,rate_median=2.6500671086611015E-4,length_median=0.3152296512320021,height=16.15836443235185]:0.301499)[&length_range={1.3357946539116483E-5,1.8357203705929948},rate_95%_HPD={2.5128996742165903E-4,2.7935798115555485E-4},length_95%_HPD={1.3357946539116483E-5,1.1522406047744411},length=0.6456592398185104,posterior=0.5074868114886588,height_median=16.39378632237228,rate_range={2.3570588429703274E-4,2.995907747872008E-4},height_range={15.954397570058667,17.85723560484697},height_95%_HPD={15.980868016292089,17.00492596750423},rate=2.652448979481181E-4,rate_median=2.652016652174967E-4,length_median=0.6693909477772699,height=16.444665589774374]:0.317712)[&length_range={1.3586368837081864E-5,1.7218347512489096},rate_95%_HPD={2.5165800407089264E-4,2.800040123595545E-4},length_95%_HPD={1.3586368837081864E-5,1.0023561290149452},length=0.4549965883458508,posterior=0.1789907458391801,height_median=16.711498366043767,rate_range={2.3570588429703274E-4,2.9462846093018417E-4},height_range={15.96003079928036,18.08343540463484},height_95%_HPD={16.04445713884297,17.203384096740596},rate=2.6601731684985E-4,rate_median=2.660060698963641E-4,length_median=0.4074285575737697,height=16.68442736038596]:0.468255,(ERS1938058[&length_range={8.745153731837263E-6,1.311922883451679},height_95%_HPD={16.95205499999996,16.952054999999987},rate_95%_HPD={2.50849376460533E-4,2.792657600434428E-4},length_95%_HPD={2.8645203528299135E-5,0.4418865030469057},rate=2.6496353617225374E-4,length=0.16756457104890204,rate_median=2.648970247752943E-4,length_median=0.1332200235053307,height_median=16.952054999999973,rate_range={2.3570588429703274E-4,2.995907747872008E-4},height_range={16.952054999999945,16.952055},height=16.952055000001533]:0.0809396,ERS1938059[&length_range={8.745153731837263E-6,1.3051480085333687},height_95%_HPD={16.95205499999996,16.952054999999987},rate_95%_HPD={2.50849376460533E-4,2.792657600434428E-4},length_95%_HPD={8.745153731837263E-6,0.4447799141768982},rate=2.6496353617225374E-4,length=0.16864883409832115,rate_median=2.648970247752943E-4,length_median=0.13399322380854883,height_median=16.952054999999973,rate_range={2.3570588429703274E-4,2.995907747872008E-4},height_range={16.952054999999945,16.952055},height=16.952055000001533]:0.0809396)[&length_range={1.8081805965408648E-5,1.0524973934503379},rate_95%_HPD={2.511286888504933E-4,2.792502472229749E-4},length_95%_HPD={1.8081805965408648E-5,0.39465708403447053},length=0.1450130139205874,posterior=0.2455461020622036,height_median=17.03299460573374,rate_range={2.382189963163452E-4,2.91816146810077E-4},height_range={16.952063745153705,17.907715011364758},height_95%_HPD={16.952063745153705,17.267372815675266},rate=2.6504528855236966E-4,rate_median=2.649916780994907E-4,length_median=0.11148673151662081,height=17.06271626730692]:0.146759)[&length_range={2.380952732039532E-5,0.9486544207978653},rate_95%_HPD={2.5170963220280814E-4,2.800036972173253E-4},length_95%_HPD={2.380952732039532E-5,0.39481884664240496},length=0.1433111000995577,posterior=0.14600614575747348,height_median=17.179753560756645,rate_range={2.3570588429703274E-4,2.9462846093018417E-4},height_range={16.953233503095717,18.46619921631519},height_95%_HPD={16.972928982070734,17.49781099308671},rate=2.658091626384142E-4,rate_median=2.657823939354434E-4,length_median=0.11030270381001017,height=17.204721090561986]:0.255467,(ERS1938085[&length_range={0.0038980860583972543,1.8542163279519883},height_95%_HPD={15.952054999999959,15.952054999999987},rate_95%_HPD={2.50849376460533E-4,2.792657600434428E-4},length_95%_HPD={1.0000002218764976,1.2703349137155335},rate=2.6496353617225374E-4,length=1.0807748357358717,rate_median=2.648970247752943E-4,length_median=1.060413115594919,height_median=15.952054999999973,rate_range={2.3570588429703274E-4,2.995907747872008E-4},height_range={15.952054999999945,15.952055000000001},height=15.95205500000153]:1.06102,ERS1938051[&length_range={2.2187649761917783E-7,1.0575890812088211},height_95%_HPD={16.95205499999996,16.952054999999987},rate_95%_HPD={2.50849376460533E-4,2.792657600434428E-4},length_95%_HPD={2.2187649761917783E-7,0.258931894710134},rate=2.6496353617225374E-4,length=0.0877225358798033,rate_median=2.648970247752943E-4,length_median=0.06178412530426414,height_median=16.952054999999973,rate_range={2.3570588429703274E-4,2.995907747872008E-4},height_range={16.952054999999945,16.952055},height=16.952055000001533]:0.0610209)[&length_range={2.9148953754898344E-4,1.2902622394043028},rate_95%_HPD={2.50849376460533E-4,2.792657600434428E-4},length_95%_HPD={0.0045482938145795515,0.493615591498056},length=0.21342333962013013,posterior=0.9885966002948543,height_median=17.013075903228863,rate_range={2.3570588429703274E-4,2.995907747872008E-4},height_range={16.95205522187647,17.806271327951947},height_95%_HPD={16.95205522187647,17.20475151418166},rate=2.6495053095055865E-4,rate_median=2.648849900699268E-4,length_median=0.1834756963192561,height=17.03815782834279]:0.422145)[&length_range={0.8779079906574268,7.036055180943833},rate_95%_HPD={2.50849376460533E-4,2.792657600434428E-4},length_95%_HPD={1.4733240290742806,3.8099874163018193},length=2.599073979399141,posterior=1.0,height_median=17.43522048039317,rate_range={2.3570588429703274E-4,2.995907747872008E-4},height_range={16.971328077541514,19.154739045364167},height_95%_HPD={17.07028368444314,17.935716003019404},rate=2.6496353617225374E-4,rate_median=2.648970247752943E-4,length_median=2.540023277888647,height=17.47005348514831]:2.55061,ERR1878135[&length_range={0.7030058090343143,9.375724549979527},height_95%_HPD={13.952054999999959,13.952054999999987},rate_95%_HPD={2.50849376460533E-4,2.792657600434428E-4},length_95%_HPD={4.811576828745075,7.50034428791805},rate=2.6496353617225374E-4,length=5.968940099720264,rate_median=2.648970247752943E-4,length_median=6.008441161773867,height_median=13.952054999999973,rate_range={2.3570588429703274E-4,2.995907747872008E-4},height_range={13.952054999999945,13.952055000000001},height=13.952055000001527]:6.03378)[&length_range={0.022677224119863837,3.0707236225647385},rate_95%_HPD={2.5085853838926195E-4,2.7926166108138223E-4},length_95%_HPD={0.13671025040274998,1.432736747426059},length=0.7198313930977402,posterior=0.9658786124087462,height_median=19.985832584608147,rate_range={2.3570588429703274E-4,2.995907747872008E-4},height_range={18.16553803689201,23.327779549979514},height_95%_HPD={18.90228515307119,21.15076318970488},rate=2.649203193930769E-4,rate_median=2.648599105000242E-4,length_median=0.6634714203004641,height=20.01607376503234]:0.764137,((ERR1880831[&length_range={1.135441800807131,9.910929364535129},height_95%_HPD={13.952054999999959,13.952054999999987},rate_95%_HPD={2.50849376460533E-4,2.792657600434428E-4},length_95%_HPD={2.2433461723723624,5.914538912873997},rate=2.6496353617225374E-4,length=3.941014830254547,rate_median=2.648970247752943E-4,length_median=3.800083757428883,height_median=13.952054999999973,rate_range={2.3570588429703274E-4,2.995907747872008E-4},height_range={13.952054999999945,13.952055000000001},height=13.952055000001527]:3.55335,((ERR579089[&length_range={0.5899619788655777,9.491931350823304},height_95%_HPD={13.952054999999959,13.952054999999987},rate_95%_HPD={2.50849376460533E-4,2.792657600434428E-4},length_95%_HPD={1.6598360605475069,4.578794180381905},rate=2.6496353617225374E-4,length=3.103239675494655,rate_median=2.648970247752943E-4,length_median=3.0575193470423123,height_median=13.952054999999973,rate_range={2.3570588429703274E-4,2.995907747872008E-4},height_range={13.952054999999945,13.952055000000001},height=13.952055000001527]:3.00275,ERR579090[&length_range={2.0217018757462224,10.474560002350891},height_95%_HPD={10.952054999999959,10.952054999999987},rate_95%_HPD={2.50849376460533E-4,2.792657600434428E-4},length_95%_HPD={4.565969102475867,7.4005764996030585},rate=2.6496353617225374E-4,length=5.987870694044066,rate_median=2.648970247752943E-4,length_median=5.998876205096245,height_median=10.952054999999973,rate_range={2.3570588429703274E-4,2.995907747872008E-4},height_range={10.952054999999945,10.952055000000001},height=10.952055000001517]:6.00275)[&length_range={1.4516687719279275E-4,4.523261096117821},rate_95%_HPD={2.508505047295869E-4,2.792626484743165E-4},length_95%_HPD={0.01954366669153096,1.7171281069377713},length=0.7445743593352824,posterior=0.8941544254782501,height_median=16.954800243232906,rate_range={2.3570588429703274E-4,2.995907747872008E-4},height_range={14.542016978865558,20.791150768826693},height_95%_HPD={15.644084821610395,18.216004923410622},rate=2.649205302731576E-4,rate_median=2.648672346042704E-4,length_median=0.6436496801156455,height=16.96092698042721]:0.181964,SAMN40623209[&length_range={8.729920875746322,18.17941934388848},height_95%_HPD={4.24383599999986,4.243835999999888},rate_95%_HPD={2.50849376460533E-4,2.792657600434428E-4},length_95%_HPD={9.45941268747071,14.326594608859093},rate=2.6496353617225374E-4,length=12.569007831546383,rate_median=2.648970247752943E-4,length_median=12.82393515733131,height_median=4.243835999999874,rate_range={2.3570588429703274E-4,2.995907747872008E-4},height_range={4.243835999999845,4.243835999999902},height=4.2438360000026325]:12.8929)[&length_range={1.4768941296594562E-4,3.9851725449291777},rate_95%_HPD={2.5045077470734167E-4,2.790066459968315E-4},length_95%_HPD={3.7005307070714366E-4,1.5624369657814299},length=0.571891590201712,posterior=0.1964688537984689,height_median=17.136764478407194,rate_range={2.3570588429703274E-4,2.9217689337173304E-4},height_range={14.980929502294401,20.01364373651973},height_95%_HPD={15.946588632500621,18.201181931398985},rate=2.645848676132066E-4,rate_median=2.645575957605401E-4,length_median=0.43702151435033443,height=17.127065010250924]:0.368644)[&length_range={2.010479704814827E-4,3.3811693467137296},rate_95%_HPD={2.503520548295682E-4,2.7850310138594704E-4},length_95%_HPD={2.010479704814827E-4,1.5630269456068717},length=0.5651924544103495,posterior=0.13790653475194942,height_median=17.505408541562446,rate_range={2.3735560208229024E-4,2.903941550133992E-4},height_range={15.84558662314501,20.11618905130297},height_95%_HPD={16.52061862199805,18.670447572711886},rate=2.6456180607206946E-4,rate_median=2.644474611271406E-4,length_median=0.4260785974676331,height=17.547473370055382]:0.697549,((((ERR1880833[&length_range={1.0919795299235169,4.503737805481823},height_95%_HPD={12.952054999999959,12.952054999999987},rate_95%_HPD={2.50849376460533E-4,2.792657600434428E-4},length_95%_HPD={1.3390406074731995,2.8160467021015556},rate=2.6496353617225374E-4,length=2.0374526300904723,rate_median=2.648970247752943E-4,length_median=1.9910988176924143,height_median=12.952054999999973,rate_range={2.3570588429703274E-4,2.995907747872008E-4},height_range={12.952054999999945,12.952055000000001},height=12.952055000001524]:1.99110,ERR025374[&length_range={0.09197952992351688,3.5037378054818227},height_95%_HPD={13.952054999999959,13.952054999999987},rate_95%_HPD={2.50849376460533E-4,2.792657600434428E-4},length_95%_HPD={0.34039891730278704,1.8178384239770775},rate=2.6496353617225374E-4,length=1.037551710012074,rate_median=2.648970247752943E-4,length_median=0.991098952101364,height_median=13.952054999999973,rate_range={2.3570588429703274E-4,2.995907747872008E-4},height_range={13.952054999999945,13.952055000000001},height=13.952055000001527]:0.991099)[&length_range={0.007999293563329957,4.719630538187106},rate_95%_HPD={2.50849376460533E-4,2.792657600434428E-4},length_95%_HPD={0.10437846952017615,1.7628006750238114},length=0.8690806461280447,posterior=0.9999289507806532,height_median=14.94315381769238,rate_range={2.3570588429703274E-4,2.995907747872008E-4},height_range={14.044034529923486,17.45579280548178},height_95%_HPD={14.291095607473178,15.768101702101522},rate=2.6496340118340746E-4,rate_median=2.6489693963766144E-4,length_median=0.7984948122378714,height=14.989510049652532]:0.787946,((ERR1878151[&length_range={0.0660396162310839,5.465441344549056},height_95%_HPD={12.952054999999959,12.952054999999987},rate_95%_HPD={2.50849376460533E-4,2.792657600434428E-4},length_95%_HPD={0.5562619878373951,3.0402484525796183},rate=2.6496353617225374E-4,length=1.7730633019818376,rate_median=2.648970247752943E-4,length_median=1.7305439224212424,height_median=12.952054999999973,rate_range={2.3570588429703274E-4,2.995907747872008E-4},height_range={12.952054999999945,12.952055000000001},height=12.952055000001524]:1.79709,(ERR1880834[&length_range={0.20692047624957866,5.944117870923197},height_95%_HPD={12.952054999999959,12.952054999999987},rate_95%_HPD={2.50849376460533E-4,2.792657600434428E-4},length_95%_HPD={0.7796500274841893,3.409187798457822},rate=2.6496353617225374E-4,length=2.0314629239278825,rate_median=2.648970247752943E-4,length_median=1.9808474836735446,height_median=12.952054999999973,rate_range={2.3570588429703274E-4,2.995907747872008E-4},height_range={12.952054999999945,12.952055000000001},height=12.952055000001524]:1.60584,ERR025360[&length_range={1.066039616231084,7.877225235343005},height_95%_HPD={11.952054999999959,11.952054999999987},rate_95%_HPD={2.50849376460533E-4,2.792657600434428E-4},length_95%_HPD={1.5412673175644986,4.258406441896348},rate=2.6496353617225374E-4,length=2.8876495704641796,rate_median=2.648970247752943E-4,length_median=2.838706091460871,height_median=11.952054999999973,rate_range={2.3570588429703274E-4,2.995907747872008E-4},height_range={11.952054999999945,11.952055000000001},height=11.952055000001522]:2.60584)[&length_range={1.0985227611115533E-4,3.534353145419008},rate_95%_HPD={2.510829084174049E-4,2.7942855490440413E-4},length_95%_HPD={1.0985227611115533E-4,1.3054464634351515},length=0.46906145577416,posterior=0.17113980710136947,height_median=14.557896184795482,rate_range={2.3735560208229024E-4,2.9349850277514346E-4},height_range={13.158975476249545,17.00784490876726},height_95%_HPD={13.56213604498512,15.658589992632226},rate=2.6498427759469274E-4,rate_median=2.6494889837899813E-4,length_median=0.35241004123451347,height=14.595402721896685]:0.191245)[&length_range={1.9992844336513826E-5,3.575477155504391},rate_95%_HPD={2.5092056145544677E-4,2.792522094346966E-4},length_95%_HPD={1.9992844336513826E-5,1.7297319184972508},length=0.7320403519088678,posterior=0.3425460487752891,height_median=14.749141048119988,rate_range={2.382189963163452E-4,2.9462846093018417E-4},height_range={13.389994455067239,17.169434690511494},height_95%_HPD={13.836953645680431,15.73500264014801},rate=2.6504524170087345E-4,rate_median=2.6495860176073E-4,length_median=0.6354497219602049,height=14.765965488626929]:0.496755,ERR1880832[&length_range={0.054143966423584544,5.333841332532344},height_95%_HPD={13.952054999999959,13.952054999999987},rate_95%_HPD={2.50849376460533E-4,2.792657600434428E-4},length_95%_HPD={0.32603030725173276,2.5353241183797017},rate=2.6496353617225374E-4,length=1.396979061365335,rate_median=2.648970247752943E-4,length_median=1.3448637250008737,height_median=13.952054999999973,rate_range={2.3570588429703274E-4,2.995907747872008E-4},height_range={13.952054999999945,13.952055000000001},height=13.952055000001527]:1.29384)[&length_range={3.73262231825322E-5,3.359143076567088},rate_95%_HPD={2.509948800824106E-4,2.7939038441505336E-4},length_95%_HPD={1.341344946599321E-4,1.5950862500933116},length=0.6710226969323905,posterior=0.34746620721504823,height_median=15.245896389613561,rate_range={2.3735560208229024E-4,2.9462846093018417E-4},height_range={14.0387170832959,17.29075518470323},height_95%_HPD={14.473229327184043,16.12650419849844},rate=2.6483356597481337E-4,rate_median=2.6473178083501853E-4,length_median=0.5846084303998014,height=15.27574057802063]:0.485204)[&length_range={3.831221525985029E-5,3.3549184197408},rate_95%_HPD={2.505508223107591E-4,2.783972321203063E-4},length_95%_HPD={3.831221525985029E-5,1.4073891784540322},length=0.5332169410435033,posterior=0.25263326169203715,height_median=15.731100022189203,rate_range={2.3570588429703274E-4,2.9462846093018417E-4},height_range={14.59819326855665,18.521827152607507},height_95%_HPD={14.950825225128789,16.650919188026506},rate=2.6484186568984574E-4,rate_median=2.647492561706991E-4,length_median=0.42005681536759276,height=15.772239442890022]:0.474586,ERR018123[&length_range={0.08075691930411111,6.856351326504104},height_95%_HPD={14.952054999999959,14.952054999999987},rate_95%_HPD={2.50849376460533E-4,2.792657600434428E-4},length_95%_HPD={0.369167518192171,2.278426503575865},rate=2.6496353617225374E-4,length=1.2356592552640095,rate_median=2.648970247752943E-4,length_median=1.1526520285818798,height_median=14.952054999999973,rate_range={2.3570588429703274E-4,2.995907747872008E-4},height_range={14.952054999999945,14.952055000000001},height=14.952055000001529]:1.25363)[&length_range={1.2269073701531852E-4,5.443028476739361},rate_95%_HPD={2.505696413308763E-4,2.7888752064326365E-4},length_95%_HPD={1.2269073701531852E-4,1.68995911031816},length=0.5166192661557244,posterior=0.21799676726051972,height_median=16.205685773538402,rate_range={2.3570588429703274E-4,2.9462846093018417E-4},height_range={15.145491330933979,19.624880926556514},height_95%_HPD={15.45513163849823,17.27794548634283},rate=2.6444255791368957E-4,rate_median=2.642980553725201E-4,length_median=0.32791686879354387,height=16.28485860316122]:0.178593,(((((((ERR351185[&length_range={0.015314670869114977,2.3546466242385975},height_95%_HPD={9.952054999999959,9.952054999999987},rate_95%_HPD={2.50849376460533E-4,2.792657600434428E-4},length_95%_HPD={0.0765552326227894,1.0031951290969534},rate=2.6496353617225374E-4,length=0.507875209491532,rate_median=2.648970247752943E-4,length_median=0.46880741409152726,height_median=9.952054999999973,rate_range={2.3570588429703274E-4,2.995907747872008E-4},height_range={9.952054999999945,9.952055000000009},height=9.952055000001513]:0.816152,((((ERR351203[&length_range={7.875517519906339E-6,1.681415403257052},height_95%_HPD={9.952054999999959,9.952054999999987},rate_95%_HPD={2.50849376460533E-4,2.792657600434428E-4},length_95%_HPD={7.875517519906339E-6,0.62878143111854},rate=2.6496353617225374E-4,length=0.250101434857923,rate_median=2.648970247752943E-4,length_median=0.20598947693452097,height_median=9.952054999999973,rate_range={2.3570588429703274E-4,2.995907747872008E-4},height_range={9.952054999999945,9.952055000000009},height=9.952055000001513]:0.271283,(ERR351199[&length_range={0.0014989645570739896,1.97608409539043},height_95%_HPD={9.952054999999959,9.952054999999987},rate_95%_HPD={2.50849376460533E-4,2.792657600434428E-4},length_95%_HPD={0.021406481176729386,0.8353000497044238},rate=2.6496353617225374E-4,length=0.38868674884014975,rate_median=2.648970247752943E-4,length_median=0.34899854279268716,height_median=9.952054999999973,rate_range={2.3570588429703274E-4,2.995907747872008E-4},height_range={9.952054999999945,9.952055000000009},height=9.952055000001513]:0.203752,ERR351175[&length_range={7.875517519906339E-6,1.7009868746936512},height_95%_HPD={9.952054999999959,9.952054999999987},rate_95%_HPD={2.50849376460533E-4,2.792657600434428E-4},length_95%_HPD={7.875517519906339E-6,0.6326279236395447},rate=2.6496353617225374E-4,length=0.2508310812133611,rate_median=2.648970247752943E-4,length_median=0.20667054776945726,height_median=9.952054999999973,rate_range={2.3570588429703274E-4,2.995907747872008E-4},height_range={9.952054999999945,9.952055000000009},height=9.952055000001513]:0.203752)[&length_range={6.855873766653531E-5,1.5407757617079998},rate_95%_HPD={2.5091304123273176E-4,2.7972871257896516E-4},length_95%_HPD={6.855873766653531E-5,0.5338542502066925},length=0.19296312056786513,posterior=0.07904225652320646,height_median=10.155806798672526,rate_range={2.4066256564088742E-4,2.995907747872008E-4},height_range={9.955188387236234,11.018142617459674},height_95%_HPD={9.963603822446807,10.48571816557427},rate=2.64957994763365E-4,rate_median=2.6488240537169935E-4,length_median=0.14588887670311923,height=10.186427824113212]:0.0675316)[&length_range={7.280958059041609E-5,1.13080372083496},rate_95%_HPD={2.5189297214985186E-4,2.791015928922322E-4},length_95%_HPD={7.280958059041609E-5,0.5451156371554102},length=0.18818305630492013,posterior=0.031066271159345637,height_median=10.223338436565577,rate_range={2.4066256564088742E-4,2.8987313141216073E-4},height_range={9.971587886139371,10.955578647396905},height_95%_HPD={9.975256117709705,10.588148199422058},rate=2.648505703708704E-4,rate_median=2.6463946745875226E-4,length_median=0.13990931382995164,height=10.252891720361637]:0.100427,ERR351193[&length_range={0.002875719311578706,2.0857210400366206},height_95%_HPD={9.952054999999959,9.952054999999987},rate_95%_HPD={2.50849376460533E-4,2.792657600434428E-4},length_95%_HPD={0.021898941052921117,0.8377785091459486},rate=2.6496353617225374E-4,length=0.38879058087425433,rate_median=2.648970247752943E-4,length_median=0.3486114997444272,height_median=9.952054999999973,rate_range={2.3570588429703274E-4,2.995907747872008E-4},height_range={9.952054999999945,9.952055000000005},height=9.952055000001513]:0.371710)[&length_range={5.707152493528156E-5,1.0769084569551843},rate_95%_HPD={2.512662823974052E-4,2.7752037154471157E-4},length_95%_HPD={5.707152493528156E-5,0.5069873056471721},length=0.17821922864921708,posterior=0.011865219630899305,height_median=10.323765249096134,rate_range={2.3980188808771525E-4,2.84302129530812E-4},height_range={10.023964293875729,11.04651792947826},height_95%_HPD={10.080320003798874,10.735555499032017},rate=2.6452622002460477E-4,rate_median=2.644188358822946E-4,length_median=0.13107774182896748,height=10.355946459005107]:0.134616,(ERR351192[&length_range={1.639029797395608E-5,1.6716819694762268},height_95%_HPD={9.952054999999959,9.952054999999987},rate_95%_HPD={2.50849376460533E-4,2.792657600434428E-4},length_95%_HPD={1.639029797395608E-5,0.6289747601829809},rate=2.6496353617225374E-4,length=0.24879593921729326,rate_median=2.648970247752943E-4,length_median=0.20444352568745572,height_median=9.952054999999973,rate_range={2.3570588429703274E-4,2.995907747872008E-4},height_range={9.952054999999945,9.952055000000009},height=9.952055000001513]:0.206680,ERR351174[&length_range={0.0015578492494601193,1.8916402080199823},height_95%_HPD={9.952054999999959,9.952054999999987},rate_95%_HPD={2.50849376460533E-4,2.792657600434428E-4},length_95%_HPD={0.02407905636555796,0.8437840709985753},rate=2.6496353617225374E-4,length=0.3886940697321231,rate_median=2.648970247752943E-4,length_median=0.3494150800182094,height_median=9.952054999999973,rate_range={2.3570588429703274E-4,2.995907747872008E-4},height_range={9.952054999999945,9.952055000000009},height=9.952055000001513]:0.206680)[&length_range={9.070658794030351E-5,1.3527433496602974},rate_95%_HPD={2.5173575617096433E-4,2.804389207804939E-4},length_95%_HPD={9.070658794030351E-5,0.5458306081502453},length=0.19328176156796759,posterior=0.07856267429261621,height_median=10.15873499473588,rate_range={2.4156279207839237E-4,2.915490036579699E-4},height_range={9.953612849249431,11.15726311330696},height_95%_HPD={9.962749181549235,10.502754532894208},rate=2.6494046473500907E-4,rate_median=2.6481027499921164E-4,length_median=0.14391464927623865,height=10.19165720924717]:0.299646)[&length_range={8.5427808388161E-5,1.025700262195711},rate_95%_HPD={2.5119147622770175E-4,2.784530225248001E-4},length_95%_HPD={8.5427808388161E-5,0.48945399258515465},length=0.1798459407005602,posterior=0.017637968702818876,height_median=10.458381491370133,rate_range={2.4025840497939667E-4,2.8623806485544726E-4},height_range={10.107703568231834,11.267828143664417},height_95%_HPD={10.181445530941353,10.831462361995065},rate=2.6456062021203E-4,rate_median=2.6454961807125335E-4,length_median=0.13817671438462042,height=10.474992721303959]:0.171627,(ERR351207[&length_range={3.617211078736915E-4,2.079250975122628},height_95%_HPD={9.952054999999959,9.952054999999987},rate_95%_HPD={2.50849376460533E-4,2.792657600434428E-4},length_95%_HPD={0.024515599046733172,0.8385617421412732},rate=2.6496353617225374E-4,length=0.3882092371145911,rate_median=2.648970247752943E-4,length_median=0.3493834165265053,height_median=9.952054999999973,rate_range={2.3570588429703274E-4,2.995907747872008E-4},height_range={9.952054999999945,9.952055000000009},height=9.952055000001513]:0.394485,ERR351179[&length_range={0.0059015999674443265,2.087609666690124},height_95%_HPD={9.952054999999959,9.952054999999987},rate_95%_HPD={2.50849376460533E-4,2.792657600434428E-4},length_95%_HPD={0.08578811933318597,1.0105689640483924},rate=2.6496353617225374E-4,length=0.5063468544380606,rate_median=2.648970247752943E-4,length_median=0.46703979453789657,height_median=9.952054999999973,rate_range={2.3570588429703274E-4,2.995907747872008E-4},height_range={9.952054999999945,9.952055000000001},height=9.952055000001513]:0.394485)[&length_range={8.912685766304662E-6,1.245522376955151},rate_95%_HPD={2.509411950685651E-4,2.79225650874712E-4},length_95%_HPD={6.531875903270645E-5,0.4622221124624204},length=0.15670916394855608,posterior=0.06334037904758522,height_median=10.346540246797687,rate_range={2.4025840497939667E-4,2.904876829307504E-4},height_range={9.978460169482926,11.493857106465903},height_95%_HPD={10.042176922502783,10.774776567743356},rate=2.650814205015401E-4,rate_median=2.649678344054476E-4,length_median=0.11039560257251146,height=10.376940640974786]:0.283468)[&length_range={6.33760201651512E-7,1.373522772667803},rate_95%_HPD={2.505820648302385E-4,2.791257097692998E-4},length_95%_HPD={6.33760201651512E-7,0.5395674556628816},length=0.18655036959391583,posterior=0.09785253734524592,height_median=10.630008128163396,rate_range={2.3893811407448736E-4,2.8991248240336245E-4},height_range={10.157589265506623,11.84805346167606},height_95%_HPD={10.287285527657293,11.074288211245907},rate=2.648519822906142E-4,rate_median=2.648965169535775E-4,length_median=0.1366101897310834,height=10.653424909281776]:0.138199)[&length_range={0.030518731084223205,3.1028659079898997},rate_95%_HPD={2.50849376460533E-4,2.792657600434428E-4},length_95%_HPD={0.22476075058985856,1.6940731101772268},length=0.9224711954891236,posterior=1.0,height_median=10.768207111228111,rate_range={2.3570588429703274E-4,2.995907747872008E-4},height_range={10.150101007330463,12.30670162423857},height_95%_HPD={10.365321365844956,11.278244079143555},rate=2.6496353617225374E-4,rate_median=2.648970247752943E-4,length_median=0.8835317070651119,height=10.795880694310553]:0.831348,(ERR351191[&length_range={0.03644929308283018,4.362453475008802},height_95%_HPD={9.952054999999959,9.952054999999984},rate_95%_HPD={2.50849376460533E-4,2.792657600434428E-4},length_95%_HPD={0.28309687970474684,2.100843745732437},rate=2.6496353617225374E-4,length=1.1667310226484018,rate_median=2.648970247752943E-4,length_median=1.1363288508915392,height_median=9.952054999999973,rate_range={2.3570588429703274E-4,2.995907747872008E-4},height_range={9.952054999999945,9.952055000000005},height=9.952055000001513]:0.944111,ERR351206[&length_range={0.03644929308283018,3.552025609622328},height_95%_HPD={9.952054999999959,9.952054999999984},rate_95%_HPD={2.50849376460533E-4,2.792657600434428E-4},length_95%_HPD={0.27537029009547,2.128239652716106},rate=2.6496353617225374E-4,length=1.1832198850692577,rate_median=2.648970247752943E-4,length_median=1.1525138868153917,height_median=9.952054999999973,rate_range={2.3570588429703274E-4,2.995907747872008E-4},height_range={9.952054999999945,9.952055000000001},height=9.952055000001513]:0.944111)[&length_range={7.731618021011855E-5,3.10607929443821},rate_95%_HPD={2.5085059504630606E-4,2.792822354546938E-4},length_95%_HPD={1.5891064241202457E-4,1.638748355307671},length=0.7601804126478984,posterior=0.6690349739782234,height_median=10.896166142787111,rate_range={2.3570588429703274E-4,2.995907747872008E-4},height_range={9.988504293082805,12.869023264656697},height_95%_HPD={10.195550392205917,11.7376007341968},rate=2.649556908439212E-4,rate_median=2.6490496131012395E-4,length_median=0.7053104638392549,height=10.931313075577476]:0.703389)[&length_range={2.0099614262747423E-5,2.780107412364295},rate_95%_HPD={2.508331753689844E-4,2.793652023320291E-4},length_95%_HPD={2.0099614262747423E-5,1.1791530836012303},length=0.45338249514252105,posterior=0.4120144229915274,height_median=11.599555501245376,rate_range={2.3570588429703274E-4,2.995907747872008E-4},height_range={10.53630534318912,13.603345594648388},height_95%_HPD={10.914733600935673,12.334998183902432},rate=2.6492878097318477E-4,rate_median=2.648433160731889E-4,length_median=0.3681823225850769,height=11.622142341784487]:0.824806,(ERR351205[&length_range={0.3374611180122553,4.070472549783219},height_95%_HPD={9.952054999999959,9.952054999999984},rate_95%_HPD={2.50849376460533E-4,2.792657600434428E-4},length_95%_HPD={0.911909088831953,2.6849048938346805},rate=2.6496353617225374E-4,length=1.7964047660024698,rate_median=2.648970247752943E-4,length_median=1.7839091507843499,height_median=9.952054999999973,rate_range={2.3570588429703274E-4,2.995907747872008E-4},height_range={9.952054999999948,9.952055000000005},height=9.952055000001513]:1.95219,(SAMN40623143[&length_range={0.05712553202122983,2.5576909200899998},height_95%_HPD={9.534247000000036,9.534247000000061},rate_95%_HPD={2.50849376460533E-4,2.792657600434428E-4},length_95%_HPD={0.3080218411407234,1.4986491941929287},rate=2.6496353617225374E-4,length=0.8679567050488838,rate_median=2.648970247752943E-4,length_median=0.8390034826703587,height_median=9.53424700000005,rate_range={2.3570588429703274E-4,2.995907747872008E-4},height_range={9.534247000000022,9.534247000000082},height=9.534247000003017]:1.04277,((SAMN40623230[&length_range={4.274460894772565,11.680507399016792},height_95%_HPD={0.7068500000000171,0.7068500000000455},rate_95%_HPD={2.50849376460533E-4,2.792657600434428E-4},length_95%_HPD={5.829740408841387,10.388787775736349},rate=2.6496353617225374E-4,length=7.945295699531599,rate_median=2.648970247752943E-4,length_median=7.8416722561001535,height_median=0.7068500000000313,rate_range={2.3570588429703274E-4,2.995907747872008E-4},height_range={0.7068500000000029,0.7068500000000597},height=0.7068499999999719]:7.59748,SAMN40623245[&length_range={1.0292558947726231,7.902705013716194},height_95%_HPD={3.952054999999959,3.9520549999999837},rate_95%_HPD={2.50849376460533E-4,2.792657600434428E-4},length_95%_HPD={2.5886195512164925,6.703108117274292},rate=2.6496353617225374E-4,length=4.646772597192989,rate_median=2.648970247752943E-4,length_median=4.596467256100212,height_median=3.952054999999973,rate_range={2.3570588429703274E-4,2.995907747872008E-4},height_range={3.9520549999999446,3.9520550000000014},height=3.9520550000014345]:4.35227)[&length_range={6.480609312298213E-5,5.640769622031918},rate_95%_HPD={2.5090168254422593E-4,2.7928739193132135E-4},length_95%_HPD={0.15893353839597957,3.887610754996401},length=2.07943767501133,posterior=0.8415069539423435,height_median=8.304328681760577,rate_range={2.3570588429703274E-4,2.995907747872008E-4},height_range={4.981310894772591,11.269643444577628},height_95%_HPD={6.4671684907707885,10.125951369467828},rate=2.651642612170429E-4,rate_median=2.650990195223986E-4,length_median=2.044959380855939,height=8.274861754997385]:2.03964,ERR117600[&length_range={0.01122377573969402,2.160955242082693},height_95%_HPD={9.952054999999959,9.952054999999984},rate_95%_HPD={2.50849376460533E-4,2.792657600434428E-4},length_95%_HPD={0.06762698516345012,1.0370541572712675},rate=2.6496353617225374E-4,length=0.5169630050172518,rate_median=2.648970247752943E-4,length_median=0.4767751237772906,height_median=9.952054999999973,rate_range={2.3570588429703274E-4,2.995907747872008E-4},height_range={9.952054999999945,9.952055000000005},height=9.952055000001513]:0.391917)[&length_range={2.4341594425436597E-5,1.776505444652102},rate_95%_HPD={2.5056863271069016E-4,2.790153124389738E-4},length_95%_HPD={2.4341594425436597E-5,0.6848180240874502},length=0.2477846572303325,posterior=0.29771399136751986,height_median=10.343971511105657,rate_range={2.3977887706715754E-4,2.926243703777444E-4},height_range={9.96471883715941,11.589493229650085},height_95%_HPD={10.007306337718383,10.799307456221513},rate=2.65025497386245E-4,rate_median=2.6500748018741467E-4,length_median=0.1889952803282391,height=10.37719145912734]:0.233050)[&length_range={0.29783846995494123,6.265440399096919},rate_95%_HPD={2.50849376460533E-4,2.792657600434428E-4},length_95%_HPD={0.9535895804137073,2.899176225562055},length=1.9303379595011791,posterior=1.0,height_median=10.577021585871517,rate_range={2.3570588429703274E-4,2.995907747872008E-4},height_range={9.973764561967347,12.387357399016821},height_95%_HPD={10.100026146882335,11.192837465807102},rate=2.6496353617225374E-4,rate_median=2.648970247752943E-4,length_median=1.9236646631176644,height=10.61238297421036]:1.32723)[&length_range={0.0035752021136907786,1.9419419486292515},rate_95%_HPD={2.5110789881108587E-4,2.7939984074624557E-4},length_95%_HPD={0.01572359379720467,0.9408192258221142},length=0.4140229858334527,posterior=0.15060658271017247,height_median=11.904247959392187,rate_range={2.382189963163452E-4,2.995907747872008E-4},height_range={10.750440160455078,13.796413363283353},height_95%_HPD={11.138625889683695,12.73175045757381},rate=2.653437835785042E-4,rate_median=2.652672266935492E-4,length_median=0.3577860407680866,height=11.916693656316577]:0.520113)[&length_range={7.930528195032593E-6,2.6295104501523134},rate_95%_HPD={2.504980008942778E-4,2.791627882859395E-4},length_95%_HPD={7.930528195032593E-6,0.966084201103973},length=0.3579608088728591,posterior=0.42462565942556707,height_median=12.424361118094609,rate_range={2.3735560208229024E-4,2.995907747872008E-4},height_range={11.063546805713301,14.413531788924438},height_95%_HPD={11.720065472539382,13.245681445422264},rate=2.647681984264737E-4,rate_median=2.64672257521953E-4,length_median=0.27978113311260344,height=12.441301785192646]:0.344324,((((ERR1878612[&length_range={0.01746562375409688,2.8625808969599156},height_95%_HPD={8.952054999999959,8.952054999999984},rate_95%_HPD={2.50849376460533E-4,2.792657600434428E-4},length_95%_HPD={0.12208104300207623,1.5319379181155224},rate=2.6496353617225374E-4,length=0.7637593034128526,rate_median=2.648970247752943E-4,length_median=0.7072668937464428,height_median=8.952054999999973,rate_range={2.3570588429703274E-4,2.995907747872008E-4},height_range={8.952054999999945,8.952055000000001},height=8.952055000001506]:0.831324,(ERR1878588[&length_range={0.009669990054707256,3.153441891748333},height_95%_HPD={8.952054999999959,8.952054999999984},rate_95%_HPD={2.50849376460533E-4,2.792657600434428E-4},length_95%_HPD={0.09426565191306047,1.4530806226883275},rate=2.6496353617225374E-4,length=0.7061961792388166,rate_median=2.648970247752943E-4,length_median=0.6454142576024591,height_median=8.952054999999973,rate_range={2.3570588429703274E-4,2.995907747872008E-4},height_range={8.952054999999948,8.952055000000001},height=8.952055000001506]:0.557394,SRR773655[&length_range={0.009669990054707256,3.5890191018609414},height_95%_HPD={8.952054999999959,8.952054999999984},rate_95%_HPD={2.50849376460533E-4,2.792657600434428E-4},length_95%_HPD={0.12703754122162714,1.682540988195397},rate=2.6496353617225374E-4,length=0.8279911697126376,rate_median=2.648970247752943E-4,length_median=0.7621501003619713,height_median=8.952054999999973,rate_range={2.3570588429703274E-4,2.995907747872008E-4},height_range={8.952054999999948,8.952055000000001},height=8.952055000001506]:0.557394)[&length_range={1.3531958996892968E-5,2.609360815231497},rate_95%_HPD={2.5108236686293296E-4,2.792748035145576E-4},length_95%_HPD={1.3531958996892968E-5,1.271705482493319},length=0.5014498965606207,posterior=0.3267198351658111,height_median=9.509448531029257,rate_range={2.382189963163452E-4,2.9462846093018417E-4},height_range={8.961724990054684,11.38415551438528},height_95%_HPD={9.025074314655413,10.121309204694505},rate=2.6496737625388163E-4,rate_median=2.6482322739622785E-4,length_median=0.4127778845360872,height=9.551045017150589]:0.273930)[&length_range={3.803139616209705E-5,2.295614747560748},rate_95%_HPD={2.506375385140684E-4,2.790798438718196E-4},length_95%_HPD={3.803139616209705E-5,0.7798858906748762},length=0.26951196882452916,posterior=0.09222188671201975,height_median=9.783378739428004,rate_range={2.413177593452998E-4,2.9349850277514346E-4},height_range={9.066881321855185,11.268528962826373},height_95%_HPD={9.28496493363221,10.428158498615566},rate=2.648732016671351E-4,rate_median=2.649173053747727E-4,length_median=0.19654200102531583,height=9.816899002997967]:0.313077,ERR1878598[&length_range={0.01746562375409688,2.675010077294818},height_95%_HPD={8.952054999999959,8.952054999999984},rate_95%_HPD={2.50849376460533E-4,2.792657600434428E-4},length_95%_HPD={0.07727018867427482,1.3255850610329674},rate=2.6496353617225374E-4,length=0.653886685797685,rate_median=2.648970247752943E-4,length_median=0.596870890256529,height_median=8.952054999999973,rate_range={2.3570588429703274E-4,2.995907747872008E-4},height_range={8.952054999999945,8.952055000000001},height=8.952055000001506]:1.14440)[&length_range={0.018700098507649088,3.4343694201310644},rate_95%_HPD={2.50849376460533E-4,2.792657600434428E-4},length_95%_HPD={0.3602014642242253,2.349931180607621},length=1.410555655399423,posterior=0.9999644753903266,height_median=10.09645548341199,rate_range={2.3570588429703274E-4,2.995907747872008E-4},height_range={9.132218660908173,12.54107410186091},height_95%_HPD={9.433851074984059,10.953172118399948},rate=2.649634346891114E-4,rate_median=2.648970247752943E-4,length_median=1.4281465384625616,height=10.147274207887783]:1.53675,(((((SRS7416474[&length_range={0.8028544348237254,3.0820467964069937},height_95%_HPD={8.00273999999989,8.002739999999914},rate_95%_HPD={2.50849376460533E-4,2.792657600434428E-4},length_95%_HPD={1.3714611440679256,2.3047916317498665},rate=2.6496353617225374E-4,length=1.8242087611266895,rate_median=2.648970247752943E-4,length_median=1.8125829147291217,height_median=8.002739999999903,rate_range={2.3570588429703274E-4,2.995907747872008E-4},height_range={8.002739999999875,8.002739999999932},height=8.002740000008938]:1.81245,(SRS7416471[&length_range={0.830575944822959,2.7392631177733993},height_95%_HPD={8.030136999999954,8.030136999999979},rate_95%_HPD={2.50849376460533E-4,2.792657600434428E-4},length_95%_HPD={1.1732639808173122,2.049289075400379},rate=2.6496353617225374E-4,length=1.5912040948786974,rate_median=2.648970247752943E-4,length_median=1.5799483604447389,height_median=8.030136999999968,rate_range={2.3570588429703274E-4,2.995907747872008E-4},height_range={8.03013699999994,8.030136999999996},height=8.030137000007503]:1.57996,((SRS7416477[&length_range={0.4143849585063375,2.1633000604718173},height_95%_HPD={7.952054999999959,7.952054999999984},rate_95%_HPD={2.50849376460533E-4,2.792657600434428E-4},length_95%_HPD={0.7524706526370295,1.5028568111267333},rate=2.6496353617225374E-4,length=1.1215127515153023,rate_median=2.648970247752943E-4,length_median=1.1092868195787755,height_median=7.952054999999973,rate_range={2.3570588429703274E-4,2.995907747872008E-4},height_range={7.952054999999945,7.952055000000001},height=7.9520550000015]:1.08796,SRS7416472[&length_range={0.3472619585062997,2.284158916124598},height_95%_HPD={8.019177999999997,8.019178000000021},rate_95%_HPD={2.50849376460533E-4,2.792657600434428E-4},length_95%_HPD={0.7130285946742525,1.554572777202253},rate=2.6496353617225374E-4,length=1.1230024002929473,rate_median=2.648970247752943E-4,length_median=1.1110664493634559,height_median=8.01917800000001,rate_range={2.3570588429703274E-4,2.995907747872008E-4},height_range={8.019177999999982,8.01917800000004},height=8.01917799999175]:1.02084)[&length_range={2.039716329225172E-4,1.156159940952893},rate_95%_HPD={2.509731167304585E-4,2.7924496849989454E-4},length_95%_HPD={0.005226935930837229,0.3919197760018722},length=0.17169198431789692,posterior=0.5084815005595126,height_median=9.040019580483964,rate_range={2.382189963163452E-4,2.995907747872008E-4},height_range={8.36643995850632,10.009544219131719},height_95%_HPD={8.686588239165076,9.437936915117447},rate=2.64999248533013E-4,rate_median=2.649412760395373E-4,length_median=0.14820396686230453,height=9.050468336309356]:0.176933,SRS7416470[&length_range={0.25745268399888666,1.91301602952292},height_95%_HPD={8.265754000000001,8.265754000000026},rate_95%_HPD={2.50849376460533E-4,2.792657600434428E-4},length_95%_HPD={0.5156778275632181,1.3002919694858601},rate=2.6496353617225374E-4,length=0.8948125086545018,rate_median=2.648970247752943E-4,length_median=0.8809737224384175,height_median=8.265754000000015,rate_range={2.3570588429703274E-4,2.995907747872008E-4},height_range={8.265753999999987,8.265754000000044},height=8.265753999994685]:0.951199)[&length_range={0.044265375407894325,1.233367627247766},rate_95%_HPD={2.50849376460533E-4,2.792657600434428E-4},length_95%_HPD={0.1319885816553139,0.6951802702701961},length=0.39156262549743065,posterior=1.0,height_median=9.216952875646722,rate_range={2.3570588429703274E-4,2.995907747872008E-4},height_range={8.613525694096069,10.303336916124607},height_95%_HPD={8.860167467343366,9.627565764933394},rate=2.6496353617225374E-4,rate_median=2.648970247752943E-4,length_median=0.3744919853136217,height=9.229786038793698]:0.393146)[&length_range={0.003944518908028272,0.9506549151970543},rate_95%_HPD={2.50849376460533E-4,2.792657600434428E-4},length_95%_HPD={0.02346498545246334,0.4312849167018378},length=0.2057520270024167,posterior=0.9999289507806532,height_median=9.610098424170921,rate_range={2.3570588429703274E-4,2.995907747872008E-4},height_range={8.860712944822922,10.769400117773369},height_95%_HPD={9.203264326503088,10.079270704791561},rate=2.6496374945751076E-4,rate_median=2.648970247752943E-4,length_median=0.18565052584346908,height=9.621354424539629]:0.205091)[&length_range={0.0024073180381183334,1.280399933088182},rate_95%_HPD={2.5085853838926195E-4,2.7926166108138223E-4},length_95%_HPD={0.03258316151434748,0.567239967099507},length=0.2785714158181185,posterior=0.9989875486243095,height_median=9.81518930379315,rate_range={2.3570588429703274E-4,2.995907747872008E-4},height_range={9.020686967227785,11.084786796406902},height_95%_HPD={9.376045705389693,10.307531631749775},rate=2.649687683190448E-4,rate_median=2.6489882282118907E-4,length_median=0.2541567124805857,height=9.82670478492287]:0.330831,(SRS7416475[&length_range={0.46742309175264474,3.7020587668619687},height_95%_HPD={7.813699000000028,7.813699000000053},rate_95%_HPD={2.50849376460533E-4,2.792657600434428E-4},length_95%_HPD={1.330471967700941,2.7398994493333326},rate=2.6496353617225374E-4,length=2.0346711201358407,rate_median=2.648970247752943E-4,length_median=2.044907590659065,height_median=7.813699000000042,rate_range={2.3570588429703274E-4,2.995907747872008E-4},height_range={7.8136990000000175,7.813699000000071},height=7.813698999994493]:1.90981,SRS7416476[&length_range={1.0613070917527612,4.2756353294058105},height_95%_HPD={7.219814999999912,7.219814999999937},rate_95%_HPD={2.50849376460533E-4,2.792657600434428E-4},length_95%_HPD={1.9122477725239726,3.351502425782675},rate=2.6496353617225374E-4,length=2.64290201421593,rate_median=2.648970247752943E-4,length_median=2.6517963895877887,height_median=7.219814999999926,rate_range={2.3570588429703274E-4,2.995907747872008E-4},height_range={7.2198149999998975,7.219814999999951},height=7.219815000003605]:2.50370)[&length_range={8.005582610657314E-4,2.0306169664413556},rate_95%_HPD={2.5078737535376417E-4,2.7916658527855106E-4},length_95%_HPD={0.015663667351281774,0.9370433856168763},length=0.4267096452933072,posterior=0.6495319632675536,height_median=9.723513943391211,rate_range={2.3570588429703274E-4,2.995907747872008E-4},height_range={8.281122091752689,11.100872418706881},height_95%_HPD={9.05607386227243,10.343933538671578},rate=2.6494777920123963E-4,rate_median=2.6487266929536477E-4,length_median=0.3786813363602315,height=9.717626023197452]:0.422506)[&length_range={0.06337575533109074,2.0867515577379177},rate_95%_HPD={2.5085853838926195E-4,2.7926166108138223E-4},length_95%_HPD={0.27588184166445195,1.0892392594398146},length=0.6613827660747511,posterior=0.9991651716726763,height_median=10.146020424305082,rate_range={2.3570588429703274E-4,2.995907747872008E-4},height_range={9.24459600522244,11.51575776686201},height_95%_HPD={9.650837030712033,10.684521561320917},rate=2.649683158201499E-4,rate_median=2.648981345272631E-4,length_median=0.6405540251461019,height=10.15950453150845]:0.660405,(ERR572589[&length_range={2.7289683579567736E-6,1.5736833590347548},height_95%_HPD={7.952054999999959,7.952054999999984},rate_95%_HPD={2.50849376460533E-4,2.792657600434428E-4},length_95%_HPD={2.7289683579567736E-6,0.5137541685951312},rate=2.6496353617225374E-4,length=0.173096244125317,rate_median=2.648970247752943E-4,length_median=0.1215475346182,height_median=7.952054999999973,rate_range={2.3570588429703274E-4,2.995907747872008E-4},height_range={7.952054999999945,7.952054999999998},height=7.9520550000015]:0.121548,ERR572842[&length_range={1.000002728968358,2.5736833590347548},height_95%_HPD={6.952054999999959,6.952054999999984},rate_95%_HPD={2.50849376460533E-4,2.792657600434428E-4},length_95%_HPD={1.000002728968358,1.5137541685951312},rate=2.6496353617225374E-4,length=1.1730962441253192,rate_median=2.648970247752943E-4,length_median=1.1215475346182,height_median=6.952054999999973,rate_range={2.3570588429703274E-4,2.995907747872008E-4},height_range={6.952054999999945,6.952054999999998},height=6.95205500000149]:1.12155)[&length_range={0.9538294294926839,4.254829044681317},rate_95%_HPD={2.50849376460533E-4,2.792657600434428E-4},length_95%_HPD={2.031939628248969,3.373219772963166},length=2.695376125013738,posterior=1.0,height_median=8.073602534618175,rate_range={2.3570588429703274E-4,2.995907747872008E-4},height_range={7.952057728968327,9.525738359034733},height_95%_HPD={7.952057728968327,8.465809168595104},rate=2.6496353617225374E-4,rate_median=2.648970247752943E-4,length_median=2.690489251488186,height=8.12515124412531]:2.73282)[&length_range={0.0012656009152784975,1.2876629041496113},rate_95%_HPD={2.5085853838926195E-4,2.7926200253190113E-4},length_95%_HPD={0.025145845261379307,0.49104294964630313},length=0.23242717593923598,posterior=0.9982948187356792,height_median=10.80642570566554,rate_range={2.3570588429703274E-4,2.995907747872008E-4},height_range={9.821167457393631,12.222864097127413},height_95%_HPD={10.22649897887576,11.412191637868332},rate=2.649682718653642E-4,rate_median=2.648975801769311E-4,length_median=0.2091842870906131,height=10.820621318833046]:0.243018,(((ERR1878595[&length_range={1.0786203237245218E-6,1.6454809769054943},height_95%_HPD={8.952054999999959,8.95205499999998},rate_95%_HPD={2.50849376460533E-4,2.792657600434428E-4},length_95%_HPD={1.0786203237245218E-6,0.41679423702509055},rate=2.6496353617225374E-4,length=0.13864508345735252,rate_median=2.648970247752943E-4,length_median=0.09496085540528298,height_median=8.952054999999973,rate_range={2.3570588429703274E-4,2.995907747872008E-4},height_range={8.952054999999948,8.952055000000001},height=8.952055000001506]:0.0946142,ERR1878596[&length_range={0.1365203569821123,2.7895398355397756},height_95%_HPD={7.952054999999959,7.95205499999998},rate_95%_HPD={2.50849376460533E-4,2.792657600434428E-4},length_95%_HPD={1.0000010786203237,1.4214806723131552},rate=2.6496353617225374E-4,length=1.1366650998928787,rate_median=2.648970247752943E-4,length_median=1.0943173360277054,height_median=7.952054999999973,rate_range={2.3570588429703274E-4,2.995907747872008E-4},height_range={7.952054999999948,7.952055000000001},height=7.9520550000015]:1.09461)[&length_range={7.366945324971397E-4,2.7230938151577657},rate_95%_HPD={2.5085853838926195E-4,2.792626484743165E-4},length_95%_HPD={0.014009281849453714,1.3036844311420648},length=0.5489628279821552,posterior=0.9960922929359314,height_median=9.0466691716057,rate_range={2.3570588429703274E-4,2.995907747872008E-4},height_range={8.952056078620295,10.597535976905455},height_95%_HPD={8.952056078620295,9.36620446206581},rate=2.649612725309771E-4,rate_median=2.648929406960647E-4,length_median=0.4643247523106009,height=9.089866047164058]:0.715744,((ERR1878593[&length_range={0.0072617083484480816,2.2120367996825436},height_95%_HPD={7.952054999999955,7.95205499999998},rate_95%_HPD={2.50849376460533E-4,2.792657600434428E-4},length_95%_HPD={0.05670166278065558,1.012080071947075},rate=2.6496353617225374E-4,length=0.49550895878001444,rate_median=2.648970247752943E-4,length_median=0.4513460783529002,height_median=7.952054999999973,rate_range={2.3570588429703274E-4,2.995907747872008E-4},height_range={7.952054999999945,7.952054999999998},height=7.9520550000015]:0.451346,ERR1878594[&length_range={0.0072617083484480816,2.2120367996825436},height_95%_HPD={7.952054999999955,7.95205499999998},rate_95%_HPD={2.50849376460533E-4,2.792657600434428E-4},length_95%_HPD={0.05670166278065558,1.012080071947075},rate=2.6496353617225374E-4,length=0.49550895878001444,rate_median=2.648970247752943E-4,length_median=0.4513460783529002,height_median=7.952054999999973,rate_range={2.3570588429703274E-4,2.995907747872008E-4},height_range={7.952054999999945,7.952054999999998},height=7.9520550000015]:0.451346)[&length_range={0.010939133288891512,3.500784829654771},rate_95%_HPD={2.50849376460533E-4,2.792657600434428E-4},length_95%_HPD={0.15830027095627663,1.8607649553678485},length=0.938955044075178,posterior=1.0,height_median=8.403401078352882,rate_range={2.3570588429703274E-4,2.995907747872008E-4},height_range={7.9593167083484175,10.164091799682513},height_95%_HPD={8.008756662780627,8.964135071947041},rate=2.6496353617225374E-4,rate_median=2.648970247752943E-4,length_median=0.8721652209285011,height=8.447563958779941]:0.849546,(ERR572592[&length_range={1.0123204527477885,5.070282690476622},height_95%_HPD={6.952054999999959,6.95205499999998},rate_95%_HPD={2.50849376460533E-4,2.792657600434428E-4},length_95%_HPD={1.329594024823992,3.6027195718132283},rate=2.6496353617225374E-4,length=2.4054619536151813,rate_median=2.648970247752943E-4,length_median=2.346658569505813,height_median=6.952054999999973,rate_range={2.3570588429703274E-4,2.995907747872008E-4},height_range={6.952054999999948,6.952054999999998},height=6.95205500000149]:1.97330,ERR1878597[&length_range={0.01232045274778848,3.7127476007943496},height_95%_HPD={7.952054999999959,7.95205499999998},rate_95%_HPD={2.50849376460533E-4,2.792657600434428E-4},length_95%_HPD={0.3125822015923063,2.105059559989309},rate=2.6496353617225374E-4,length=1.2229178633496185,rate_median=2.648970247752943E-4,length_median=1.1981758156153735,height_median=7.952054999999973,rate_range={2.3570588429703274E-4,2.995907747872008E-4},height_range={7.952054999999952,7.952054999999994},height=7.9520550000015]:0.973297)[&length_range={8.93903275951402E-5,2.775370144069111},rate_95%_HPD={2.509170529712616E-4,2.792480338974086E-4},length_95%_HPD={8.93903275951402E-5,1.3046822254305752},length=0.5300971990634183,posterior=0.3549974244657987,height_median=8.925351559263943,rate_range={2.3832954844828368E-4,2.9106076546263403E-4},height_range={7.964375452747774,10.939659190236675},height_95%_HPD={8.15375236971109,9.688856782661166},rate=2.6505940033568344E-4,rate_median=2.650092104105338E-4,length_median=0.4467350719784351,height=8.94037154026189]:0.327595)[&length_range={4.3471265673389325E-5,2.76625159071569},rate_95%_HPD={2.510829084174049E-4,2.7945452867230027E-4},length_95%_HPD={4.3471265673389325E-5,1.31077532723355},length=0.5316898339783932,posterior=0.3598998206007212,height_median=9.252947044192418,rate_range={2.397778617792493E-4,2.926243703777444E-4},height_range={8.174595102802499,11.029680368439426},height_95%_HPD={8.617125758889312,9.999167891297553},rate=2.650160249688135E-4,rate_median=2.64883459856024E-4,length_median=0.4493101284388574,height=9.28672561105237]:0.509466)[&length_range={3.964497343389439E-5,2.775807588836063},rate_95%_HPD={2.508812932391218E-4,2.7914533683710667E-4},length_95%_HPD={3.964497343389439E-5,1.6840048551258011},length=0.814778987370238,posterior=0.6674008419332492,height_median=9.762413440839083,rate_range={2.3832954844828368E-4,2.995907747872008E-4},height_range={8.961887879863966,11.858612854792696},height_95%_HPD={9.110957914419721,10.527089925777329},rate=2.646720137240745E-4,rate_median=2.645831595435034E-4,length_median=0.7767365596737044,height=9.802804203735837]:0.677046,(((ERR1024524[&length_range={5.171545512077103E-4,2.426993165057305},height_95%_HPD={4.952054999999959,4.95205499999998},rate_95%_HPD={2.50849376460533E-4,2.792657600434428E-4},length_95%_HPD={0.006443604530774749,0.8133041446631939},rate=2.6496353617225374E-4,length=0.3435779168102826,rate_median=2.648970247752943E-4,length_median=0.2886134731640331,height_median=4.952054999999973,rate_range={2.3570588429703274E-4,2.995907747872008E-4},height_range={4.952054999999948,4.952054999999998},height=4.95205500000146]:0.373071,(ERR1024521[&length_range={5.158394422721813E-7,2.3176021730889778},height_95%_HPD={4.952054999999959,4.95205499999998},rate_95%_HPD={2.50849376460533E-4,2.792657600434428E-4},length_95%_HPD={5.158394422721813E-7,0.61743750977978},rate=2.6496353617225374E-4,length=0.22723853614567882,rate_median=2.648970247752943E-4,length_median=0.17676424888627373,height_median=4.952054999999973,rate_range={2.3570588429703274E-4,2.995907747872008E-4},height_range={4.952054999999945,4.952054999999998},height=4.95205500000146]:0.118546,ERR1024526[&length_range={5.158394422721813E-7,2.090040792296757},height_95%_HPD={4.952054999999959,4.95205499999998},rate_95%_HPD={2.50849376460533E-4,2.792657600434428E-4},length_95%_HPD={5.158394422721813E-7,0.6128189489805376},rate=2.6496353617225374E-4,length=0.22658898166036312,rate_median=2.648970247752943E-4,length_median=0.17599424216558202,height_median=4.952054999999973,rate_range={2.3570588429703274E-4,2.995907747872008E-4},height_range={4.952054999999945,4.952054999999994},height=4.95205500000146]:0.118546)[&length_range={2.1395903342380507E-6,2.0258410339003605},rate_95%_HPD={2.509551388350856E-4,2.793914992052485E-4},length_95%_HPD={2.1395903342380507E-6,0.7346371733322741},length=0.2771827557170576,posterior=0.5595303646601183,height_median=5.070601073892604,rate_range={2.3570588429703274E-4,2.995907747872008E-4},height_range={4.952055515839419,6.383558041129838},height_95%_HPD={4.952055515839419,5.395725871286839},rate=2.6494329189619267E-4,rate_median=2.6489744222277245E-4,length_median=0.21770914230382044,height=5.110344829250634]:0.254525)[&length_range={0.37400446830804146,4.764765544119693},rate_95%_HPD={2.50849376460533E-4,2.792657600434428E-4},length_95%_HPD={1.3766006931724615,3.387387605620394},length=2.363354247094641,posterior=1.0,height_median=5.325126292649106,rate_range={2.3570588429703274E-4,2.995907747872008E-4},height_range={4.958702408944262,7.379048165057274},height_95%_HPD={5.002004371995348,5.861425137950281},rate=2.6496353617225374E-4,rate_median=2.648970247752943E-4,length_median=2.3535371298127172,height=5.37248893776345]:2.44115,((ERR1878609[&length_range={0.027858217042023625,2.811759053808684},height_95%_HPD={4.952054999999962,4.95205499999998},rate_95%_HPD={2.50849376460533E-4,2.792657600434428E-4},length_95%_HPD={0.25919369524710234,1.6606916737939166},rate=2.6496353617225374E-4,length=0.9291449384261076,rate_median=2.648970247752943E-4,length_median=0.8901012304402682,height_median=4.952054999999973,rate_range={2.3570588429703274E-4,2.995907747872008E-4},height_range={4.952054999999952,4.952054999999994},height=4.95205500000146]:0.890101,ERR1878610[&length_range={0.027858217042023625,2.811759053808684},height_95%_HPD={4.952054999999962,4.95205499999998},rate_95%_HPD={2.50849376460533E-4,2.792657600434428E-4},length_95%_HPD={0.25919369524710234,1.6606916737939166},rate=2.6496353617225374E-4,length=0.9291449384261076,rate_median=2.648970247752943E-4,length_median=0.8901012304402682,height_median=4.952054999999973,rate_range={2.3570588429703274E-4,2.995907747872008E-4},height_range={4.952054999999952,4.952054999999994},height=4.95205500000146]:0.890101)[&length_range={0.05676454890458604,3.5064211160017322},rate_95%_HPD={2.50849376460533E-4,2.792657600434428E-4},length_95%_HPD={0.4244333656764887,2.331225987315518},length=1.3665046699197712,posterior=1.0,height_median=5.842156230440242,rate_range={2.3570588429703274E-4,2.995907747872008E-4},height_range={4.979913217041997,7.763814053808659},height_95%_HPD={5.211248695247072,6.612746673793886},rate=2.6496353617225374E-4,rate_median=2.648970247752943E-4,length_median=1.340838433350723,height=5.881199938426128]:1.38951,((((((((SRS7416490[&length_range={0.5135509260308297,2.7914869053046596},height_95%_HPD={0.7342469999998542,0.7342469999998755},rate_95%_HPD={2.50849376460533E-4,2.792657600434428E-4},length_95%_HPD={0.8897622449186215,2.0286041802748604},rate=2.6496353617225374E-4,length=1.4424058709215053,rate_median=2.648970247752943E-4,length_median=1.4275528743016248,height_median=0.7342469999998684,rate_range={2.3570588429703274E-4,2.995907747872008E-4},height_range={0.7342469999998471,0.7342469999998968},height=0.7342470000002453]:1.36008,SRS7416479[&length_range={0.29574292603072516,2.5073270796793494},height_95%_HPD={0.9520549999999588,0.9520549999999801},rate_95%_HPD={2.50849376460533E-4,2.792657600434428E-4},length_95%_HPD={0.6161310166912395,1.6918201945840994},rate=2.6496353617225374E-4,length=1.127158287043301,rate_median=2.648970247752943E-4,length_median=1.1091887656385881,height_median=0.952054999999973,rate_range={2.3570588429703274E-4,2.995907747872008E-4},height_range={0.9520549999999446,0.9520550000000014},height=0.952055000001024]:1.14228)[&length_range={6.246328918324551E-5,1.3615519344836071},rate_95%_HPD={2.5078737535376417E-4,2.7916658527855106E-4},length_95%_HPD={0.0184508648314754,0.6774082780909056},length=0.3151911986324075,posterior=0.6778983640917245,height_median=2.0943316469425213,rate_range={2.3735560208229024E-4,2.995907747872008E-4},height_range={1.2477979260306995,3.4593820796793295},height_95%_HPD={1.5725983591544903,2.652024772951304},rate=2.650883467781167E-4,rate_median=2.6503264167447224E-4,length_median=0.2835897207228759,height=2.111548605380742]:0.279660,SRS7416466[&length_range={0.3168880750627108,3.0481336370175787},height_95%_HPD={0.9397260000000571,0.9397260000000713},rate_95%_HPD={2.50849376460533E-4,2.792657600434428E-4},length_95%_HPD={0.689043965841599,2.046724143823205},rate=2.6496353617225374E-4,length=1.3527411040414248,rate_median=2.648970247752943E-4,length_median=1.338864852797096,height_median=0.9397260000000642,rate_range={2.3570588429703274E-4,2.995907747872008E-4},height_range={0.9397260000000358,0.9397260000000927},height=0.9397259999990732]:1.43427)[&length_range={0.09523431445925512,2.9461890390490812},rate_95%_HPD={2.50849376460533E-4,2.792657600434428E-4},length_95%_HPD={0.3342505450816544,1.9030963719336425},length=1.0713794294253958,posterior=1.0,height_median=2.373991698698042,rate_range={2.3570588429703274E-4,2.995907747872008E-4},height_range={1.4564325497730053,3.9878596370176496},height_95%_HPD={1.8048221154285642,2.990345349269994},rate=2.6496353617225374E-4,rate_median=2.648970247752943E-4,length_median=1.0301580342373713,height=2.3907342497811985]:1.37406,(((SRS7416494[&length_range={0.30648709192965806,3.5673634968108168},height_95%_HPD={0.7205479999999937,0.7205480000000151},rate_95%_HPD={2.50849376460533E-4,2.792657600434428E-4},length_95%_HPD={0.6877357237241406,2.3873381091628922},rate=2.6496353617225374E-4,length=1.491968602809391,rate_median=2.648970247752943E-4,length_median=1.4421629538431762,height_median=0.720548000000008,rate_range={2.3570588429703274E-4,2.995907747872008E-4},height_range={0.7205479999999866,0.7205480000000364},height=0.7205479999998746]:1.37719,SRS7416465[&length_range={0.08730909192960179,3.3481854968107605},height_95%_HPD={0.93972600000005,0.9397260000000713},rate_95%_HPD={2.50849376460533E-4,2.792657600434428E-4},length_95%_HPD={0.4743730120474752,2.193846259051893},rate=2.6496353617225374E-4,length=1.275053333523072,rate_median=2.648970247752943E-4,length_median=1.2235017652717812,height_median=0.9397260000000642,rate_range={2.3570588429703274E-4,2.995907747872008E-4},height_range={0.9397260000000429,0.9397260000000927},height=0.9397259999990727]:1.15801)[&length_range={1.3461443616247237E-5,2.8892129869680563},rate_95%_HPD={2.5085564769521324E-4,2.792626484743165E-4},length_95%_HPD={1.3461443616247237E-5,1.1782498526951688},length=0.4950808437336153,posterior=0.8914367928382387,height_median=2.097738721724756,rate_range={2.382189963163452E-4,2.995907747872008E-4},height_range={1.0270350919296618,4.2879114968108425},height_95%_HPD={1.4044311641549498,3.0013258327341603},rate=2.6496664402518696E-4,rate_median=2.6489033320091363E-4,length_median=0.4169716807546815,height=2.147268626765755]:0.856666,((SRS7416481[&length_range={0.7294171203130992,4.425868558203509},height_95%_HPD={0.19178099999997755,0.19178099999999887},rate_95%_HPD={2.50849376460533E-4,2.792657600434428E-4},length_95%_HPD={0.9808661933073444,3.124390866213381},rate=2.6496353617225374E-4,length=1.9187331285320548,rate_median=2.648970247752943E-4,length_median=1.7753936381066442,height_median=0.19178099999999176,rate_range={2.3570588429703274E-4,2.995907747872008E-4},height_range={0.19178099999996334,0.19178100000002019},height=0.19178099999984283]:1.77442,SRS7416488[&length_range={0.18421112031309184,3.8806625582035013},height_95%_HPD={0.736986999999985,0.7369870000000063},rate_95%_HPD={2.50849376460533E-4,2.792657600434428E-4},length_95%_HPD={0.43521091210742546,2.5770122639974486},rate=2.6496353617225374E-4,length=1.3731059883775478,rate_median=2.648970247752943E-4,length_median=1.2300807874594613,height_median=0.7369869999999992,rate_range={2.3570588429703274E-4,2.995907747872008E-4},height_range={0.7369869999999707,0.7369870000000276},height=0.7369869999994422]:1.22921)[&length_range={0.025626120897793703,4.172390258763004},rate_95%_HPD={2.50849376460533E-4,2.792731659453592E-4},length_95%_HPD={0.16179585500772586,2.6035890155851966},length=1.1742869505136377,posterior=0.998685589442086,height_median=1.9661981227069205,rate_range={2.3570588429703274E-4,2.995907747872008E-4},height_range={0.9211981203130932,4.61764955820351},height_95%_HPD={1.172647193307327,3.3139750385458484},rate=2.6496345562757674E-4,rate_median=2.648970247752943E-4,length_median=0.8898800194822234,height=2.109401931916889]:0.328970,SRS7416480[&length_range={1.1218801564011285,3.7945110961726285},height_95%_HPD={0.19178099999997755,0.19178099999999887},rate_95%_HPD={2.50849376460533E-4,2.792657600434428E-4},length_95%_HPD={1.5041518949674264,2.7175693774868064},rate=2.6496353617225374E-4,length=2.0849481420188796,rate_median=2.648970247752943E-4,length_median=2.069776957147732,height_median=0.19178099999999176,rate_range={2.3570588429703274E-4,2.995907747872008E-4},height_range={0.19178099999997045,0.19178100000002019},height=0.19178099999984102]:2.10339)[&length_range={0.04664582350506974,2.7104985620051356},rate_95%_HPD={2.50940089824933E-4,2.792657600434428E-4},length_95%_HPD={0.1804868722895292,1.1905024127571409},length=0.6509824378168143,posterior=0.5703653706104904,height_median=2.2951680143618276,rate_range={2.3570588429703274E-4,2.995907747872008E-4},height_range={1.3136611564011247,4.17621739282778},height_95%_HPD={1.691450306583274,2.957424597462925},rate=2.650949417663869E-4,rate_median=2.6502661800773073E-4,length_median=0.615451246354525,height=2.3132345879049505]:0.659236)[&length_range={0.005242586119288184,2.5567463364774454},rate_95%_HPD={2.50924166388154E-4,2.792556941356518E-4},length_95%_HPD={0.06089007485225384,1.1029368950089897},length=0.5413897228308138,posterior=0.5650722037691611,height_median=2.95440427583328,rate_range={2.3570588429703274E-4,2.995907747872008E-4},height_range={1.800006707392157,4.845719779752486},height_95%_HPD={2.326202746836689,3.7356821091422816},rate=2.650974794679606E-4,rate_median=2.650289359267897E-4,length_median=0.49675033360694565,height=2.984277628026323]:0.494077,((SRS7416498[&length_range={0.1605166940230387,3.969841308494085},height_95%_HPD={0.884931999999921,0.8849319999999423},rate_95%_HPD={2.50849376460533E-4,2.792657600434428E-4},length_95%_HPD={0.5622494992474667,2.1441563440524347},rate=2.6496353617225374E-4,length=1.3262719139227257,rate_median=2.648970247752943E-4,length_median=1.2778305194810335,height_median=0.8849319999999352,rate_range={2.3570588429703274E-4,2.995907747872008E-4},height_range={0.8849319999999068,0.8849319999999565},height=0.884932000000585]:1.25485,SRS7416497[&length_range={0.11394169402296339,3.0349108921864976},height_95%_HPD={0.9315069999999963,0.9315070000000176},rate_95%_HPD={2.50849376460533E-4,2.792657600434428E-4},length_95%_HPD={0.5803153921582875,1.9784362315321133},rate=2.6496353617225374E-4,length=1.2633144025210594,rate_median=2.648970247752943E-4,length_median=1.2400203498093445,height_median=0.9315070000000105,rate_range={2.3570588429703274E-4,2.995907747872008E-4},height_range={0.9315069999999821,0.9315070000000318},height=0.9315070000007057]:1.20828)[&length_range={0.0019326284405161154,2.869422154468541},rate_95%_HPD={2.508812932391218E-4,2.792822354546938E-4},length_95%_HPD={0.02713927163132457,1.2452859360991209},length=0.5846617355132637,posterior=0.9077248263734702,height_median=2.1397826209150956,rate_range={2.3570588429703274E-4,2.995907747872008E-4},height_range={1.04544869402298,3.9664178921864988},height_95%_HPD={1.4850270517027866,2.845094820312916},rate=2.6499901087865033E-4,rate_median=2.6493003472805997E-4,length_median=0.5271001290615762,height=2.1635400079348712]:0.584445,SRS7416487[&length_range={0.3178634061695642,5.000375319992185},height_95%_HPD={0.7369869999999921,0.7369870000000063},rate_95%_HPD={2.50849376460533E-4,2.792657600434428E-4},length_95%_HPD={1.1948541412403726,2.8468810966632065},rate=2.6496353617225374E-4,length=2.0047931116843367,rate_median=2.648970247752943E-4,length_median=1.9738927016080767,height_median=0.7369869999999992,rate_range={2.3570588429703274E-4,2.995907747872008E-4},height_range={0.7369869999999707,0.7369870000000205},height=0.736986999999443]:1.98724)[&length_range={3.055965909659619E-5,2.737131535197158},rate_95%_HPD={2.5091304123273176E-4,2.7926200253190113E-4},length_95%_HPD={3.055965909659619E-5,1.3338280243829446},length=0.574247635109003,posterior=0.7312740901259347,height_median=2.724227727846497,rate_range={2.3570588429703274E-4,2.995907747872008E-4},height_range={1.4974218564435304,4.502618300763373},height_95%_HPD={2.0087191393209913,3.5404321575995326},rate=2.6499848863156903E-4,rate_median=2.6494645916974135E-4,length_median=0.5107556988928719,height=2.7457800895831688]:0.724253)[&length_range={4.2257340462903414E-4,2.145899562953681},rate_95%_HPD={2.5078799025211776E-4,2.790692295341541E-4},length_95%_HPD={0.0012033270210127789,0.8465800913203245},length=0.360699855006885,posterior=0.486775964049095,height_median=3.4484812093708967,rate_range={2.3570588429703274E-4,2.995907747872008E-4},height_range={2.2142070393743225,5.239227911179082},height_95%_HPD={2.78278269861093,4.295373445776455},rate=2.650807070451924E-4,rate_median=2.650094056685936E-4,length_median=0.3067970901486796,height=3.485004079122227]:0.299567)[&length_range={4.7643227888194417E-4,1.8196114894884503},rate_95%_HPD={2.508411255497584E-4,2.791115555105393E-4},length_95%_HPD={0.003592624365073682,0.5931862202851579},length=0.24874109139616324,posterior=0.42508747935132063,height_median=3.748047865768351,rate_range={2.3735560208229024E-4,2.995907747872008E-4},height_range={2.4800997068585744,5.160539547871359},height_95%_HPD={3.1367865144138207,4.479614235969528},rate=2.651923645250035E-4,rate_median=2.6510412776649286E-4,length_median=0.20806598477479477,height=3.7724333575410927]:0.171810,SRS7416495[&length_range={1.2891145472736665,4.83198235140671},height_95%_HPD={0.6767130000000563,0.6767130000000705},rate_95%_HPD={2.50849376460533E-4,2.792657600434428E-4},length_95%_HPD={2.416919583082243,3.977640921461947},rate=2.6496353617225374E-4,length=3.1876744382177384,rate_median=2.648970247752943E-4,length_median=3.1871708496135485,height_median=0.6767130000000634,rate_range={2.3570588429703274E-4,2.995907747872008E-4},height_range={0.6767130000000421,0.6767130000000847},height=0.6767130000005708]:3.24314)[&length_range={4.3586595985800614E-5,1.2067774393241786},rate_95%_HPD={2.509199271329372E-4,2.792556941356518E-4},length_95%_HPD={4.3586595985800614E-5,0.5347564983738691},length=0.22601297404109855,posterior=0.2679088438515782,height_median=3.9198576581232487,rate_range={2.3735560208229024E-4,2.995907747872008E-4},height_range={2.7764963599333647,5.394924005819828},height_95%_HPD={3.3418222546023735,4.554505890769214},rate=2.65215836283969E-4,rate_median=2.650934015733418E-4,length_median=0.19299936426443276,height=3.931716290763753]:-0.0559636,SRS7416469[&length_range={0.3333934063720123,4.356881977564124},height_95%_HPD={0.7835620000000674,0.7835620000000816},rate_95%_HPD={2.50849376460533E-4,2.792657600434428E-4},length_95%_HPD={1.1714671158282322,3.221729705692435},rate=2.6496353617225374E-4,length=2.208896433448197,rate_median=2.648970247752943E-4,length_median=2.205410012692157,height_median=0.7835620000000745,rate_range={2.3570588429703274E-4,2.995907747872008E-4},height_range={0.7835620000000532,0.7835620000000958},height=0.7835619999995231]:3.08033)[&length_range={0.002313393535799957,1.2518821104598405},rate_95%_HPD={2.517248092936732E-4,2.792590808462022E-4},length_95%_HPD={0.008364895398751848,0.5473272139507857},length=0.24018954945257404,posterior=0.08829641734311444,height_median=3.8638940771566403,rate_range={2.407610341403917E-4,2.995907747872008E-4},height_range={2.9142608685279825,5.057812315935664},height_95%_HPD={3.2957508640768083,4.440603239833745},rate=2.65111998364672E-4,rate_median=2.6497656885226997E-4,length_median=0.21036881511024053,height=3.8775657222226183]:0.331666,((SRS7416484[&length_range={0.8665286954426332,4.1774878911341125},height_95%_HPD={0.7561650000000029,0.7561650000000171},rate_95%_HPD={2.50849376460533E-4,2.792657600434428E-4},length_95%_HPD={1.5258705183972983,3.052017666531001},rate=2.6496353617225374E-4,length=2.2842112400686028,rate_median=2.648970247752943E-4,length_median=2.2716615667527735,height_median=0.75616500000001,rate_range={2.3570588429703274E-4,2.995907747872008E-4},height_range={0.7561649999999887,0.7561650000000313},height=0.7561649999994174]:2.34047,(SRS7416463[&length_range={0.40816588291346934,3.4771385940971467},height_95%_HPD={0.9397260000000571,0.9397260000000713},rate_95%_HPD={2.50849376460533E-4,2.792657600434428E-4},length_95%_HPD={1.0913397275439536,2.717007413227462},rate=2.6496353617225374E-4,length=1.9197776170906016,rate_median=2.648970247752943E-4,length_median=1.9333904483035478,height_median=0.9397260000000642,rate_range={2.3570588429703274E-4,2.995907747872008E-4},height_range={0.9397260000000429,0.9397260000000927},height=0.9397259999990754]:1.75253,((SRS7416468[&length_range={0.09418173629902848,2.5882020329374895},height_95%_HPD={0.7835620000000603,0.7835620000000816},rate_95%_HPD={2.50849376460533E-4,2.792657600434428E-4},length_95%_HPD={0.4628925708320757,1.6404743833583448},rate=2.6496353617225374E-4,length=1.0404469809058656,rate_median=2.648970247752943E-4,length_median=1.0200998577817377,height_median=0.7835620000000745,rate_range={2.3570588429703274E-4,2.995907747872008E-4},height_range={0.7835620000000532,0.7835620000001029},height=0.7835619999995203]:1.00637,SRS7416492[&length_range={0.14349673629923454,3.2082591990888836},height_95%_HPD={0.7342469999998542,0.7342469999998755},rate_95%_HPD={2.50849376460533E-4,2.792657600434428E-4},length_95%_HPD={0.5034637581551866,1.8208228973814653},rate=2.6496353617225374E-4,length=1.1139130100519608,rate_median=2.648970247752943E-4,length_median=1.076833075198738,height_median=0.7342469999998684,rate_range={2.3570588429703274E-4,2.995907747872008E-4},height_range={0.7342469999998471,0.7342469999998968},height=0.734247000000245]:1.05568)[&length_range={9.334147294031148E-4,2.074888016721997},rate_95%_HPD={2.508505047295869E-4,2.792626484743165E-4},length_95%_HPD={0.01577582582925796,0.8916252399614479},length=0.40657384311260303,posterior=0.9415442547825006,height_median=1.7899293795047626,rate_range={2.3570588429703274E-4,2.995907747872008E-4},height_range={0.8777437362991094,3.371764032937566},height_95%_HPD={1.2628241298838603,2.4144171808501866},rate=2.6494930301994594E-4,rate_median=2.648822862648645E-4,length_median=0.3625039279445069,height=1.8082814842373083]:0.407810,SRS7416489[&length_range={0.2677116747924626,2.9302483748092993},height_95%_HPD={0.797260000000044,0.7972600000000583},rate_95%_HPD={2.50849376460533E-4,2.792657600434428E-4},length_95%_HPD={0.7959856242565553,2.069394603241588},rate=2.6496353617225374E-4,length=1.4195187179487567,rate_median=2.648970247752943E-4,length_median=1.4029972248126308,height_median=0.7972600000000511,rate_range={2.3570588429703274E-4,2.995907747872008E-4},height_range={0.7972600000000298,0.7972600000000796},height=0.797259999999517]:1.40048)[&length_range={6.369323981174624E-4,2.6321023381811246},rate_95%_HPD={2.508505047295869E-4,2.792758428154293E-4},length_95%_HPD={0.03607320756980181,1.2775595342551544},length=0.6201394312134054,posterior=0.9507984156024085,height_median=2.1977390527402747,rate_range={2.3570588429703274E-4,2.995907747872008E-4},height_range={1.0973009179574476,3.727508374809357},height_95%_HPD={1.5966690690750482,2.864759054808218},rate=2.64947543998322E-4,rate_median=2.6488217219607324E-4,length_median=0.5710249358919168,height=2.214595991403946]:0.494520)[&length_range={0.001535570304926459,2.4279633515262544},rate_95%_HPD={2.5095861109075896E-4,2.792731659453592E-4},length_95%_HPD={0.013990695755689675,0.9258854031938433},length=0.4124183295040486,posterior=0.5286950034636494,height_median=2.692258931040982,rate_range={2.3735560208229024E-4,2.995907747872008E-4},height_range={1.6619403767127778,4.255480344020992},height_95%_HPD={2.0615385856726576,3.3889902877432796},rate=2.651671620628871E-4,rate_median=2.650766588486689E-4,length_median=0.36017555380263433,height=2.706673839604488]:0.404379)[&length_range={0.001438206890890914,2.5096530937497494},rate_95%_HPD={2.5095861109075896E-4,2.792590808462022E-4},length_95%_HPD={0.16230985911995122,1.5491568949314178},length=0.8285305215479912,posterior=0.52992060249738,height_median=3.0966383760811844,rate_range={2.3735560208229024E-4,2.995907747872008E-4},height_range={1.8580603312945527,4.662582112769677},height_95%_HPD={2.4076437554409225,3.8646333175978},rate=2.6516459859260286E-4,rate_median=2.6507551579797197E-4,length_median=0.7949812843707398,height=3.1162368253354145]:0.881605,(((SRS7416485[&length_range={0.7072530904450367,4.328719155921266},height_95%_HPD={0.7534249999998721,0.7534249999998863},rate_95%_HPD={2.50849376460533E-4,2.792657600434428E-4},length_95%_HPD={1.2849227442648923,3.0793280014570334},rate=2.6496353617225374E-4,length=2.139857950312084,rate_median=2.648970247752943E-4,length_median=2.100800634254199,height_median=0.7534249999998792,rate_range={2.3570588429703274E-4,2.995907747872008E-4},height_range={0.7534249999998579,0.7534249999999005},height=0.7534250000000995]:1.93694,SRS7416499[&length_range={0.6825960904448756,4.152160900126001},height_95%_HPD={0.7780820000000332,0.7780820000000475},rate_95%_HPD={2.50849376460533E-4,2.792657600434428E-4},length_95%_HPD={1.2245063867546793,2.9000910805773388},rate=2.6496353617225374E-4,length=2.0186665682541274,rate_median=2.648970247752943E-4,length_median=1.988013134666188,height_median=0.7780820000000404,rate_range={2.3570588429703274E-4,2.995907747872008E-4},height_range={0.778082000000019,0.7780820000000617},height=0.778081999999654]:1.91229)[&length_range={2.0351424761422265E-4,2.65591114895137},rate_95%_HPD={2.509199271329372E-4,2.7935031321538726E-4},length_95%_HPD={0.01507044459851592,1.0197562542593577},length=0.44138245365752005,posterior=0.5421765928346862,height_median=2.690369648117148,rate_range={2.3570588429703274E-4,2.9462846093018417E-4},height_range={1.4606780904449153,4.915917144161231},height_95%_HPD={1.9590091918907504,3.4495448908002864},rate=2.6504320248109224E-4,rate_median=2.649759716821901E-4,length_median=0.3808535595141258,height=2.7064714697640384]:0.450061,SRS7416456[&length_range={0.4905164504416788,3.663876518268677},height_95%_HPD={1.0767129999999199,1.076712999999934},rate_95%_HPD={2.50849376460533E-4,2.792657600434428E-4},length_95%_HPD={1.0321751635252272,2.6646798602718795},rate=2.6496353617225374E-4,length=1.8399050614512762,rate_median=2.648970247752943E-4,length_median=1.8287796193483845,height_median=1.076712999999927,rate_range={2.3570588429703274E-4,2.995907747872008E-4},height_range={1.0767129999999057,1.0767129999999483},height=1.0767130000006742]:2.06372)[&length_range={1.2355631846849846E-4,2.629544401854638},rate_95%_HPD={2.5085853838926195E-4,2.7926200253190113E-4},length_95%_HPD={0.029221021708081274,1.274848916297771},length=0.5894907126681221,posterior=0.8780440149913853,height_median=3.1404311223557215,rate_range={2.3570588429703274E-4,2.995907747872008E-4},height_range={1.8141492754622064,5.082144155921142},height_95%_HPD={2.3973937818436113,3.9740218090295976},rate=2.649557277351863E-4,rate_median=2.648975801769311E-4,length_median=0.5276168296878878,height=3.1583942842940704]:0.492025,(SRS7416486[&length_range={0.4395082784707882,3.996141976917471},height_95%_HPD={0.7561650000000029,0.7561650000000171},rate_95%_HPD={2.50849376460533E-4,2.792657600434428E-4},length_95%_HPD={1.3199843857957618,3.112957893868768},rate=2.6496353617225374E-4,length=2.3279158840732577,rate_median=2.648970247752943E-4,length_median=2.3910272173696776,height_median=0.75616500000001,rate_range={2.3570588429703274E-4,2.995907747872008E-4},height_range={0.7561649999999887,0.7561650000000313},height=0.7561649999994164]:2.55079,(((SRS7416500[&length_range={0.26126796569444766,3.2647804727554997},height_95%_HPD={0.7452060000000458,0.74520600000006},rate_95%_HPD={2.50849376460533E-4,2.792657600434428E-4},length_95%_HPD={0.7027446135428739,2.3671361968215066},rate=2.6496353617225374E-4,length=1.5668889889519462,rate_median=2.648970247752943E-4,length_median=1.5759415033141568,height_median=0.7452060000000529,rate_range={2.3570588429703274E-4,2.995907747872008E-4},height_range={0.7452060000000316,0.7452060000000742},height=0.745205999999673]:1.69438,(SRS7416496[&length_range={0.35531140637215386,3.7500195109876344},height_95%_HPD={0.7616439999999258,0.76164399999994},rate_95%_HPD={2.50849376460533E-4,2.792657600434428E-4},length_95%_HPD={0.9788805329017265,2.441958478356697},rate=2.6496353617225374E-4,length=1.721934471955712,rate_median=2.648970247752943E-4,length_median=1.7280084444223482,height_median=0.7616439999999329,rate_range={2.3570588429703274E-4,2.995907747872008E-4},height_range={0.7616439999999116,0.7616439999999542},height=0.7616439999990186]:1.49006,(SRS7416467[&length_range={0.18512809325423907,2.43961930358351},height_95%_HPD={0.8136990000000353,0.8136990000000495},rate_95%_HPD={2.50849376460533E-4,2.792657600434428E-4},length_95%_HPD={0.4369120657462684,1.5361004945600634},rate=2.6496353617225374E-4,length=0.9763031604085403,rate_median=2.648970247752943E-4,length_median=0.9560624868049419,height_median=0.8136990000000424,rate_range={2.3570588429703274E-4,2.995907747872008E-4},height_range={0.8136990000000139,0.8136990000000637},height=0.8136989999990843]:0.954910,SRS7416457[&length_range={0.2563610932543593,2.51085230358363},height_95%_HPD={0.742465999999915,0.7424659999999292},rate_95%_HPD={2.50849376460533E-4,2.792657600434428E-4},length_95%_HPD={0.5064111060152472,1.6026924782961953},rate=2.6496353617225374E-4,length=1.0466537367709532,rate_median=2.648970247752943E-4,length_median=1.026791404096163,height_median=0.7424659999999221,rate_range={2.3570588429703274E-4,2.995907747872008E-4},height_range={0.7424659999998937,0.7424659999999434},height=0.7424660000005004]:1.02614)[&length_range={7.536097523244134E-4,2.1822033604851425},rate_95%_HPD={2.5085553357540285E-4,2.792758428154293E-4},length_95%_HPD={0.029010558913620255,0.9111985778531841},length=0.4340829030512447,posterior=0.9950443169505675,height_median=1.768608861015128,rate_range={2.3570588429703274E-4,2.995907747872008E-4},height_range={0.9988270932542846,3.2533183035835513},height_95%_HPD={1.2509867033657684,2.3451584782961277},rate=2.6496378197641445E-4,rate_median=2.6489749358411357E-4,length_median=0.39421954184776564,height=1.788246641120606]:0.483097)[&length_range={6.532745736187451E-5,1.626654143782058},rate_95%_HPD={2.5075170404455135E-4,2.7900647679788903E-4},length_95%_HPD={0.001480463300171042,0.732392807359429},length=0.3105093297066945,posterior=0.18071368940833762,height_median=2.2517063030488487,rate_range={2.3570588429703274E-4,2.926243703777444E-4},height_range={1.3640357994658814,3.703901032057267},height_95%_HPD={1.6677274024756095,2.8724111519265776},rate=2.649154823701918E-4,rate_median=2.6489161936345387E-4,length_median=0.2671554296498544,height=2.263677346031733]:0.187884)[&length_range={9.673802091292316E-5,1.2929891671775897},rate_95%_HPD={2.5049187369001013E-4,2.788331647898311E-4},length_95%_HPD={9.673802091292316E-5,0.5677068251809314},length=0.2046831184735519,posterior=0.02376596387147196,height_median=2.4395901137217724,rate_range={2.4241851201839025E-4,2.8705842438697963E-4},height_range={1.546857609448928,3.4403423716871444},height_95%_HPD={1.8414698544592127,2.967259539674018},rate=2.6499828594871085E-4,rate_median=2.6504854004607734E-4,length_median=0.15437341570687302,height=2.4438280829952115]:0.180147,SRS7416455[&length_range={0.03935096569459917,2.874757128676834},height_95%_HPD={0.9671229999998943,0.9671229999999085},rate_95%_HPD={2.50849376460533E-4,2.792657600434428E-4},length_95%_HPD={0.481067526697601,1.83855280366675},rate=2.6496353617225374E-4,length=1.1519479883304784,rate_median=2.648970247752943E-4,length_median=1.1394724700116576,height_median=0.9671229999999014,rate_range={2.3570588429703274E-4,2.995907747872008E-4},height_range={0.96712299999988,0.9671229999999227},height=0.9671230000004756]:1.65261)[&length_range={8.35605476491974E-4,2.116087265439018},rate_95%_HPD={2.5085853838926195E-4,2.792556941356518E-4},length_95%_HPD={0.03304021281196956,1.0397002109379008},length=0.4986554831632387,posterior=0.7464608607612924,height_median=2.6197371177173387,rate_range={2.3570588429703274E-4,2.995907747872008E-4},height_range={1.578171859293498,3.937480264153077},height_95%_HPD={2.045427705763707,3.214085714759083},rate=2.6491783521657715E-4,rate_median=2.6483130816819364E-4,length_median=0.45650922342268485,height=2.6242686112254554]:0.504693,(((SRS7416458[&length_range={0.5547231308318522,3.012869026562081},height_95%_HPD={0.20273999999994174,0.20273999999995596},rate_95%_HPD={2.50849376460533E-4,2.792657600434428E-4},length_95%_HPD={1.1880847701854003,2.328706562991322},rate=2.6496353617225374E-4,length=1.7441545936816092,rate_median=2.648970247752943E-4,length_median=1.7364322062810706,height_median=0.20273999999994885,rate_range={2.3570588429703274E-4,2.995907747872008E-4},height_range={0.20273999999994174,0.20273999999995596},height=0.20274000000003453]:1.74084,(SRS7416482[&length_range={0.6295699120005862,2.9445828835561993},rate_95%_HPD={2.50849376460533E-4,2.792657600434428E-4},length_95%_HPD={1.079413075028918,2.189195487954068},rate=2.6496353617225374E-4,length=1.6348410779307025,rate_median=2.648970247752943E-4,length_median=1.6275468704509295,rate_range={2.3570588429703274E-4,2.995907747872008E-4},height=0.0]:1.62592,(SRS7416461[&length_range={0.10004936814586457,2.443367858858722},height_95%_HPD={0.21369899999989883,0.21369899999991304},rate_95%_HPD={2.50849376460533E-4,2.792657600434428E-4},length_95%_HPD={0.28061441641418133,1.2293574223257084},rate=2.6496353617225374E-4,length=0.7357013250153411,rate_median=2.648970247752943E-4,length_median=0.7152888729637984,height_median=0.21369899999990594,rate_range={2.3570588429703274E-4,2.995907747872008E-4},height_range={0.21369899999989883,0.21369899999991304},height=0.21369899999990594]:0.715288,SRS7416462[&length_range={0.05621436814569264,2.3995328588585503},height_95%_HPD={0.25753400000007076,0.257534000000085},rate_95%_HPD={2.50849376460533E-4,2.792657600434428E-4},length_95%_HPD={0.2367794164140094,1.1855224223255365},rate=2.6496353617225374E-4,length=0.6918676675159606,rate_median=2.648970247752943E-4,length_median=0.6714538729636265,height_median=0.25753400000007787,rate_range={2.3570588429703274E-4,2.995907747872008E-4},height_range={0.25753400000007076,0.257534000000085},height=0.25753400000025983]:0.671453)[&length_range={0.040244338594797924,2.3102039449419784},rate_95%_HPD={2.50849376460533E-4,2.792657600434428E-4},length_95%_HPD={0.19037908220791055,1.2274530549196414},length=0.6895884095366658,posterior=0.9999822376951634,height_median=0.9289872451573338,rate_range={2.3570588429703274E-4,2.995907747872008E-4},height_range={0.3137483681457738,2.6570668588586273},height_95%_HPD={0.49443405082330116,1.4431134464037996},rate=2.649635974848624E-4,rate_median=2.648970573401868E-4,length_median=0.6671724024094625,height=0.9493864427624926]:0.696928)[&length_range={2.6676544858506013E-4,1.6364066509905169},rate_95%_HPD={2.5085553357540285E-4,2.792657600434428E-4},length_95%_HPD={0.012002990508920952,0.7167552542121811},length=0.3213803018817314,posterior=0.9748841009609407,height_median=1.6259156906422305,rate_range={2.3570588429703274E-4,2.995907747872008E-4},height_range={0.6295699120005835,2.9445828835561976},height_95%_HPD={1.0845498617059661,2.1866998628521657},rate=2.6496228536616195E-4,rate_median=2.648961283094556E-4,length_median=0.283327109999264,height=1.6327444729600011]:0.317661)[&length_range={0.010581525470734654,2.1319467143973263},rate_95%_HPD={2.50849376460533E-4,2.792657600434428E-4},length_95%_HPD={0.08343380756041441,0.9706976091299395},length=0.4929340511387897,posterior=1.0,height_median=1.943576577462288,rate_range={2.3570588429703274E-4,2.995907747872008E-4},height_range={0.8546810825681348,3.215609026562028},height_95%_HPD={1.3983488248273233,2.520809077123772},rate=2.6496353617225374E-4,rate_median=2.648970247752943E-4,length_median=0.46319443010690664,height=1.9535414059553478]:0.494841,(SRS7416459[&length_range={0.26212863143690035,2.853373705810793},height_95%_HPD={0.4794520000000304,0.4794520000000446},rate_95%_HPD={2.50849376460533E-4,2.792657600434428E-4},length_95%_HPD={0.6274823213529956,1.794324658954289},rate=2.6496353617225374E-4,length=1.211722283904646,rate_median=2.648970247752943E-4,length_median=1.2031406643935685,height_median=0.4794520000000375,rate_range={2.3570588429703274E-4,2.995907747872008E-4},height_range={0.4794520000000233,0.4794520000000517},height=0.4794519999996912]:1.20314,SRS7416460[&length_range={0.4648676314369654,3.056112705810858},height_95%_HPD={0.27671299999996535,0.27671299999997956},rate_95%_HPD={2.50849376460533E-4,2.792657600434428E-4},length_95%_HPD={0.8302213213530607,1.997063658954354},rate=2.6496353617225374E-4,length=1.4144612839047144,rate_median=2.648970247752943E-4,length_median=1.4058796643936335,height_median=0.27671299999997245,rate_range={2.3570588429703274E-4,2.995907747872008E-4},height_range={0.27671299999995824,0.27671299999998666},height=0.27671299999972193]:1.40588)[&length_range={0.04016328195875385,2.2693811075705104},rate_95%_HPD={2.50849376460533E-4,2.792657600434428E-4},length_95%_HPD={0.23240011502430802,1.3552978703587741},length=0.755301173189474,posterior=1.0,height_median=1.6825926643936029,rate_range={2.3570588429703274E-4,2.995907747872008E-4},height_range={0.7415806314369391,3.33282570581083},height_95%_HPD={1.1069343213530303,2.2737766589543256},rate=2.6496353617225374E-4,rate_median=2.648970247752943E-4,length_median=0.7291861728650078,height=1.6911742839047013]:0.755825)[&length_range={0.002367392015711456,2.0114465923769553},rate_95%_HPD={2.50849376460533E-4,2.792657600434428E-4},length_95%_HPD={0.05196274407235757,0.8046928272234477},length=0.39328807729409754,posterior=1.0,height_median=2.4384176737136727,rate_range={2.3570588429703274E-4,2.995907747872008E-4},height_range={1.3999418401308574,3.8612011978514467},height_95%_HPD={1.8923292273225556,3.0020633133194004},rate=2.6496353617225374E-4,rate_median=2.648970247752943E-4,length_median=0.360024562464182,height=2.4464754570941243]:0.373890,SRS7416478[&length_range={0.6038652458949323,3.407588402365672},height_95%_HPD={0.9041099999999389,0.9041099999999531},rate_95%_HPD={2.50849376460533E-4,2.792657600434428E-4},length_95%_HPD={1.331929167560733,2.5276598763553535},rate=2.6496353617225374E-4,length=1.9177551621120503,rate_median=2.648970247752943E-4,length_median=1.9089207175086558,height_median=0.904109999999946,rate_range={2.3570588429703274E-4,2.995907747872008E-4},height_range={0.9041099999999318,0.9041099999999602},height=0.9041100000008448]:1.90820)[&length_range={1.22646685917438E-4,1.478502258711027},rate_95%_HPD={2.50792313696776E-4,2.792364051519428E-4},length_95%_HPD={3.950950538764708E-4,0.6315218863083727},length=0.2802598981735607,posterior=0.8108136911845681,height_median=2.812307337759922,rate_range={2.3570588429703274E-4,2.995907747872008E-4},height_range={1.7185330687436924,4.242234740266813},height_95%_HPD={2.254352057906658,3.4115490738772856},rate=2.649442802597727E-4,rate_median=2.6486190667961206E-4,length_median=0.24539078829673278,height=2.8222475482519456]:0.312123)[&length_range={6.059323892517732E-4,2.021639732605061},rate_95%_HPD={2.5081877180620644E-4,2.792556941356518E-4},length_95%_HPD={0.010414430234126915,0.780460814382745},length=0.33605717388410006,posterior=0.9753814454963676,height_median=3.124430156623994,rate_range={2.3570588429703274E-4,2.995907747872008E-4},height_range={2.030423810542075,4.604279827992102},height_95%_HPD={2.5789532915314624,3.7014786943269193},rate=2.649743460589248E-4,rate_median=2.6490672713961683E-4,length_median=0.28794643674835374,height=3.1370660918339808]:0.182529)[&length_range={5.70655344178661E-6,1.644495722083791},rate_95%_HPD={2.5104605880901684E-4,2.7938417461928705E-4},length_95%_HPD={5.70655344178661E-6,0.7265974725185793},length=0.3092260757276897,posterior=0.3477681663972717,height_median=3.3069593259702366,rate_range={2.3570588429703274E-4,2.995907747872008E-4},height_range={2.395194139934773,4.403742799763364},height_95%_HPD={2.768996519955241,3.8715297439914274},rate=2.6490311334652274E-4,rate_median=2.6483705542631645E-4,length_median=0.26605132374768026,height=3.314852477424786]:0.325497)[&length_range={0.0032538119212013328,1.492971465796355},rate_95%_HPD={2.5045077470734167E-4,2.786238575265144E-4},length_95%_HPD={0.004769093573163907,0.648152695409673},length=0.2822222143480042,posterior=0.2360077443649088,height_median=3.632455992824635,rate_range={2.3893811407448736E-4,2.995907747872008E-4},height_range={2.5693531444820294,4.973903174895675},height_95%_HPD={3.0418061779519157,4.216054797617016},rate=2.6485952071989997E-4,rate_median=2.647808931660949E-4,length_median=0.24288114596476928,height=3.643698036784499]:0.345787)[&length_range={1.4515086911837116E-4,0.8816377834121463},rate_95%_HPD={2.5159764651067675E-4,2.790344329139573E-4},length_95%_HPD={1.4515086911837116E-4,0.3872553692630136},length=0.134031029145691,posterior=0.02923675376116805,height_median=3.9782429765352187,rate_range={2.4295622989562628E-4,2.9206699226891266E-4},height_range={2.76201666927804,5.284527193622772},height_95%_HPD={3.377142964841223,4.589835138665766},rate=2.6480731808847737E-4,rate_median=2.645920624297488E-4,length_median=0.09633068322464622,height=3.980923052221141]:0.217317)[&length_range={9.493413036487652E-5,1.1617425880769603},rate_95%_HPD={2.509411950685651E-4,2.79014635311918E-4},length_95%_HPD={1.0856050918306437E-4,0.4371069019455609},length=0.18442439741663957,posterior=0.23728663031314942,height_median=4.195559969643043,rate_range={2.3570588429703274E-4,2.995907747872008E-4},height_range={3.2215639799201305,5.652824823446537},height_95%_HPD={3.654678644909133,4.799621896158989},rate=2.651028661612139E-4,rate_median=2.650156129079266E-4,length_median=0.15534187101497654,height=4.207987426497249]:0.273563,SRS7416491[&length_range={0.7213412419819005,5.08580817756785},height_95%_HPD={0.7342469999998613,0.7342469999998755},rate_95%_HPD={2.50849376460533E-4,2.792657600434428E-4},length_95%_HPD={2.3703619981038124,4.148754616815248},rate=2.6496353617225374E-4,length=3.2485770365050395,rate_median=2.648970247752943E-4,length_median=3.260704785947823,height_median=0.7342469999998684,rate_range={2.3570588429703274E-4,2.995907747872008E-4},height_range={0.7342469999998471,0.7342469999998897},height=0.7342470000002482]:3.73488)[&length_range={0.04669728157981723,2.405115916033451},rate_95%_HPD={2.50849376460533E-4,2.792657600434428E-4},length_95%_HPD={0.25582992898872803,1.4075455987504752},length=0.7998061168666857,posterior=1.0,height_median=4.469122684078357,rate_range={2.3570588429703274E-4,2.995907747872008E-4},height_range={3.246806340908538,6.149285561530476},height_95%_HPD={3.8378514153123504,5.1402241898913275},rate=2.6496353617225374E-4,rate_median=2.648970247752943E-4,length_median=0.7678824287356685,height=4.479567008824982]:0.793362,SRS7416464[&length_range={1.2679956135281443,4.412202468691119},height_95%_HPD={2.648775999999991,2.648776000000005},rate_95%_HPD={2.50849376460533E-4,2.792657600434428E-4},length_95%_HPD={1.9039779910282792,3.403792611734067},rate=2.6496353617225374E-4,length=2.6305971256916947,rate_median=2.648970247752943E-4,length_median=2.6137082166433085,height_median=2.648775999999998,rate_range={2.3570588429703274E-4,2.995907747872008E-4},height_range={2.6487759999999767,2.6487760000000193},height=2.648775999999691]:2.61371)[&length_range={0.6217301088149432,4.1031664394056815},rate_95%_HPD={2.50849376460533E-4,2.792657600434428E-4},length_95%_HPD={1.187211287051257,2.9191757047231848},length=2.0144849331671173,posterior=1.0,height_median=5.262484216643305,rate_range={2.3570588429703274E-4,2.995907747872008E-4},height_range={3.9167716135281445,7.060978468691111},height_95%_HPD={4.5527539910282755,6.052568611734067},rate=2.6496353617225374E-4,rate_median=2.648970247752943E-4,length_median=1.9880220751025082,height=5.2793731256916905]:1.96918)[&length_range={0.004337821156756405,2.1966771643944663},rate_95%_HPD={2.5085553357540285E-4,2.792626484743165E-4},length_95%_HPD={0.06493641784513482,1.080657210651034},length=0.5283950993978239,posterior=0.9238174745554983,height_median=7.23166514313818,rate_range={2.3570588429703274E-4,2.995907747872008E-4},height_range={5.668727326910307,9.172321212915516},height_95%_HPD={6.375797816056451,8.116408626348473},rate=2.650049162728418E-4,rate_median=2.649417235304138E-4,length_median=0.48323593744211735,height=7.249125873947849]:0.534608)[&length_range={0.44421150554424926,4.381987832883663},rate_95%_HPD={2.50849376460533E-4,2.792657600434428E-4},length_95%_HPD={1.012860184297793,2.8668615927377186},length=1.9290571309633793,posterior=1.0,height_median=7.766272757693958,rate_range={2.3570588429703274E-4,2.995907747872008E-4},height_range={6.17398538475846,9.919355503649125},height_95%_HPD={6.900211531061476,8.72017032163928},rate=2.6496353617225374E-4,rate_median=2.648970247752943E-4,length_median=1.9011182172117023,height=7.782000734932949]:1.93282,ERR1878601[&length_range={0.17678630107957716,3.8353315022067616},height_95%_HPD={7.952054999999962,7.95205499999998},rate_95%_HPD={2.50849376460533E-4,2.792657600434428E-4},length_95%_HPD={0.762211364479624,2.789299528229435},rate=2.6496353617225374E-4,length=1.7585316152933612,rate_median=2.648970247752943E-4,length_median=1.746998052828003,height_median=7.952054999999973,rate_range={2.3570588429703274E-4,2.995907747872008E-4},height_range={7.952054999999948,7.952054999999994},height=7.9520550000015]:1.74704)[&length_range={0.011275794262202155,2.8206860652187657},rate_95%_HPD={2.5085553357540285E-4,2.7926200253190113E-4},length_95%_HPD={0.08654513715457313,1.372287846511},length=0.6690129388234881,posterior=0.9996980408177765,height_median=9.69909628806712,rate_range={2.3570588429703274E-4,2.995907747872008E-4},height_range={8.128841301079547,11.787386502206736},height_95%_HPD={8.713889183349579,10.740848141305086},rate=2.649654161392462E-4,rate_median=2.6489757883532185E-4,length_median=0.6107992229618509,height=9.710674440350715]:0.740363)[&length_range={2.6019961456569263E-5,2.780795314022509},rate_95%_HPD={2.509985299814459E-4,2.7941459846243544E-4},length_95%_HPD={4.264013913335418E-5,1.4359006300273993},length=0.6332854523453237,posterior=0.8643315156574717,height_median=10.439459729156951,rate_range={2.3570588429703274E-4,2.995907747872008E-4},height_range={9.006861166581661,12.252174614598971},height_95%_HPD={9.57863762809405,11.310408060705669},rate=2.6505310754518235E-4,rate_median=2.649898125601011E-4,length_median=0.5669961560051942,height=10.435659928727853]:0.609984)[&length_range={0.010955024734718322,1.6881576353673324},rate_95%_HPD={2.5085853838926195E-4,2.7926166108138223E-4},length_95%_HPD={0.06699965812553543,0.7013890550738822},length=0.36404418064319116,posterior=0.9991651716726763,height_median=11.049443370640104,rate_range={2.3570588429703274E-4,2.995907747872008E-4},height_range={9.99449029623905,12.725525662627504},height_95%_HPD={10.471638702754671,11.694022946434675},rate=2.649683158201499E-4,rate_median=2.648981345272631E-4,length_median=0.33725056329736613,height=11.064889842742964]:0.377105,(((ERR572580[&length_range={2.1017955198487925E-7,1.2585649946410165},height_95%_HPD={8.952054999999959,8.952054999999984},rate_95%_HPD={2.50849376460533E-4,2.792657600434428E-4},length_95%_HPD={2.1017955198487925E-7,0.37657294563027577},rate=2.6496353617225374E-4,length=0.1269667542619154,rate_median=2.648970247752943E-4,length_median=0.08998057567549367,height_median=8.952054999999973,rate_range={2.3570588429703274E-4,2.995907747872008E-4},height_range={8.952054999999945,8.952055000000001},height=8.952055000001506]:0.0899806,ERR572590[&length_range={2.000000210179552,3.2585649946410165},height_95%_HPD={6.952054999999959,6.952054999999984},rate_95%_HPD={2.50849376460533E-4,2.792657600434428E-4},length_95%_HPD={2.000000210179552,2.3765729456302758},rate=2.6496353617225374E-4,length=2.1269667542619364,rate_median=2.648970247752943E-4,length_median=2.0899805756754937,height_median=6.952054999999973,rate_range={2.3570588429703274E-4,2.995907747872008E-4},height_range={6.952054999999945,6.952055000000001},height=6.95205500000149]:2.08998)[&length_range={0.1322642185988787,2.8896724093038255},rate_95%_HPD={2.50849376460533E-4,2.792657600434428E-4},length_95%_HPD={0.6065539135216937,1.9067309054211794},length=1.2370214299244056,posterior=1.0,height_median=9.042035575675463,rate_range={2.3570588429703274E-4,2.995907747872008E-4},height_range={8.952055210179523,10.210619994640993},height_95%_HPD={8.952055210179523,9.328627945630249},rate=2.6496353617225374E-4,rate_median=2.648970247752943E-4,length_median=1.2171570332299382,height=9.079021754261806]:1.25535,(ERR572585[&length_range={1.0000028022364482,2.168544086855368},height_95%_HPD={7.952054999999959,7.952054999999984},rate_95%_HPD={2.50849376460533E-4,2.792657600434428E-4},length_95%_HPD={1.0000360395886307,1.357800874363365},rate=2.6496353617225374E-4,length=1.120415658003635,rate_median=2.648970247752943E-4,length_median=1.0849611577265588,height_median=7.952054999999973,rate_range={2.3570588429703274E-4,2.995907747872008E-4},height_range={7.952054999999948,7.952055000000001},height=7.9520550000015]:1.08496,ERR572839[&length_range={2.8022364482183093E-6,1.168544086855368},height_95%_HPD={8.952054999999959,8.952054999999984},rate_95%_HPD={2.50849376460533E-4,2.792657600434428E-4},length_95%_HPD={3.603958863074297E-5,0.35780087436336494},rate=2.6496353617225374E-4,length=0.12041565800364122,rate_median=2.648970247752943E-4,length_median=0.08496115772655877,height_median=8.952054999999973,rate_range={2.3570588429703274E-4,2.995907747872008E-4},height_range={8.952054999999948,8.952055000000001},height=8.952055000001506]:0.0849612)[&length_range={0.23933660232929022,3.0271266875701386},rate_95%_HPD={2.50849376460533E-4,2.792657600434428E-4},length_95%_HPD={0.6179419915235087,1.9133128097339345},length=1.2435725261826853,posterior=1.0,height_median=9.037016157726534,rate_range={2.3570588429703274E-4,2.995907747872008E-4},height_range={8.952057802236425,10.120599086855343},height_95%_HPD={8.952091039588609,9.309855874363343},rate=2.6496353617225374E-4,rate_median=2.648970247752943E-4,length_median=1.2241279213419833,height=9.072470658003578]:1.26037)[&length_range={0.09024587766906578,2.4590331401859373},rate_95%_HPD={2.50849376460533E-4,2.792657600434428E-4},length_95%_HPD={0.2857615248594634,1.5493501315326004},length=0.8936892785773051,posterior=1.0,height_median=10.297386066369505,rate_range={2.3570588429703274E-4,2.995907747872008E-4},height_range={9.289010529694309,12.006586187689187},height_95%_HPD={9.68933579971787,10.970847474077956},rate=2.6496353617225374E-4,rate_median=2.648970247752943E-4,
```
