## Supplementary Data 10 for "Whole genome sequencing and transmission analysis of *Vibrio cholerae* isolates from Eastern and Southern Africa: a genomic epidemiology study": Appendix 10.tree (part 2 of 2)

```
length_median=0.8646950003068596,height=10.316043184186286]:0.815311,((ERR1878591[&length_range={0.001528236058494059,2.4402498270061432},height_95%_HPD={8.952054999999959,8.952054999999984},rate_95%_HPD={2.50849376460533E-4,2.792657600434428E-4},length_95%_HPD={0.009774143281806147,0.9767057656804035},rate=2.6496353617225374E-4,length=0.42751152037994805,rate_median=2.648970247752943E-4,length_median=0.3689995151833383,height_median=8.952054999999973,rate_range={2.3570588429703274E-4,2.995907747872008E-4},height_range={8.952054999999948,8.952055000000001},height=8.952055000001506]:0.367968,(ERR1878599[&length_range={4.028633762587219E-6,1.4201942566818015},height_95%_HPD={7.952054999999959,7.952054999999984},rate_95%_HPD={2.50849376460533E-4,2.792657600434428E-4},length_95%_HPD={4.028633762587219E-6,0.4997239021141979},rate=2.6496353617225374E-4,length=0.1712634199451384,rate_median=2.648970247752943E-4,length_median=0.12299749678144423,height_median=7.952054999999973,rate_range={2.3570588429703274E-4,2.995907747872008E-4},height_range={7.952054999999948,7.952055000000001},height=7.9520550000015]:0.122997,ERR1878600[&length_range={4.028633762587219E-6,1.4201942566818015},height_95%_HPD={7.952054999999959,7.952054999999984},rate_95%_HPD={2.50849376460533E-4,2.792657600434428E-4},length_95%_HPD={4.028633762587219E-6,0.4997239021141979},rate=2.6496353617225374E-4,length=0.1712634199451384,rate_median=2.648970247752943E-4,length_median=0.12299749678144423,height_median=7.952054999999973,rate_range={2.3570588429703274E-4,2.995907747872008E-4},height_range={7.952054999999948,7.952055000000001},height=7.9520550000015]:0.122997)[&length_range={0.188549852884611,3.250053580672348},rate_95%_HPD={2.50849376460533E-4,2.792657600434428E-4},length_95%_HPD={0.694623081598964,1.9268876292177008},length=1.2561012390697093,posterior=1.0,height_median=8.075052496781431,rate_range={2.3570588429703274E-4,2.995907747872008E-4},height_range={7.952059028633723,9.372249256681776},height_95%_HPD={7.952059028633723,8.451778902114153},rate=2.6496353617225374E-4,rate_median=2.648970247752943E-4,length_median=1.216163351313,height=8.123318419945065]:1.24497)[&length_range={3.2359654048086384E-4,2.983288026769314},rate_95%_HPD={2.50849376460533E-4,2.792657600434428E-4},length_95%_HPD={0.01138670699157629,1.3948142123250662},length=0.585006594619459,posterior=0.995346276132791,height_median=9.320022751685556,rate_range={2.3570588429703274E-4,2.995907747872008E-4},height_range={8.953583236058464,11.365127345894436},height_95%_HPD={8.962195061713452,9.923362540775877},rate=2.6496524487302093E-4,rate_median=2.648982326603041E-4,length_median=0.4927031687353125,height=9.377937273101582]:0.527382,ERR1878590[&length_range={0.006084862935821889,3.286502936979506},height_95%_HPD={8.952054999999959,8.952054999999984},rate_95%_HPD={2.50849376460533E-4,2.792657600434428E-4},length_95%_HPD={0.1747337348104736,1.9796525770916116},rate=2.6496353617225374E-4,length=1.0035434298980423,rate_median=2.648970247752943E-4,length_median=0.9273254713083183,height_median=8.952054999999973,rate_range={2.3570588429703274E-4,2.995907747872008E-4},height_range={8.952054999999952,8.952055000000001},height=8.952055000001506]:0.895350)[&length_range={2.8864252120719414E-4,3.45493147542712},rate_95%_HPD={2.508331753689844E-4,2.792758428154293E-4},length_95%_HPD={0.1276887393056345,2.233104902182788},length=1.2638517160385316,posterior=0.937192490097515,height_median=9.847404743667148,rate_range={2.3735560208229024E-4,2.995907747872008E-4},height_range={8.974473242111124,12.07733920096804},height_95%_HPD={9.13521004271432,10.765641751042864},rate=2.6495956346948623E-4,rate_median=2.6489553111976245E-4,length_median=1.2843826354725714,height=9.904819085855268]:1.26529)[&length_range={6.7958015446123454E-6,2.1406107743121847},rate_95%_HPD={2.509170529712616E-4,2.7939264755377866E-4},length_95%_HPD={6.7958015446123454E-6,0.888807052712659},length=0.3325443014606911,posterior=0.6335281266097089,height_median=11.112696951977128,rate_range={2.3570588429703274E-4,2.995907747872008E-4},height_range={9.772043087052126,12.782559600145461},height_95%_HPD={10.430149031493904,11.831177432090229},rate=2.648882134627832E-4,rate_median=2.648407807640514E-4,length_median=0.2598239636476798,height=11.116793693268981]:0.313852)[&length_range={2.913436211731124E-4,1.219266178970523},rate_95%_HPD={2.509582372591423E-4,2.793914992052485E-4},length_95%_HPD={0.005618642290533771,0.4672288097108481},length=0.1983247765488692,posterior=0.9169789871933782,height_median=11.426548828257467,rate_range={2.3570588429703274E-4,2.995907747872008E-4},height_range={10.327649918744047,12.960230569005105},height_95%_HPD={10.830101139831704,12.067650974528362},rate=2.6499295119755597E-4,rate_median=2.6493016985291724E-4,length_median=0.16793981192830287,height=11.438629429778258]:0.206654)[&length_range={0.00708521973416687,1.9103964244984741},rate_95%_HPD={2.5085853838926195E-4,2.7926166108138223E-4},length_95%_HPD={0.04188860320486576,0.8129814840957454},length=0.3946266576350895,posterior=0.9991651716726763,height_median=11.633202891605295,rate_range={2.3570588429703274E-4,2.995907747872008E-4},height_range={10.473009274127286,13.158102147410222},height_95%_HPD={10.990553268618566,12.307807073906954},rate=2.649683158201499E-4,rate_median=2.648981345272631E-4,length_median=0.3583899737387126,height=11.643841050941022]:0.412757,(((ERR1878579[&length_range={1.5652898266438342E-6,2.764846901845109},height_95%_HPD={9.952054999999959,9.952054999999984},rate_95%_HPD={2.50849376460533E-4,2.792657600434428E-4},length_95%_HPD={1.5652898266438342E-6,0.8144198925026114},rate=2.6496353617225374E-4,length=0.2531862486635088,rate_median=2.648970247752943E-4,length_median=0.1602624564516386,height_median=9.952054999999973,rate_range={2.3570588429703274E-4,2.995907747872008E-4},height_range={9.952054999999945,9.952055000000001},height=9.952055000001513]:0.101212,ERR1878580[&length_range={6.147621904872835E-6,2.855684563903271},height_95%_HPD={9.952054999999959,9.952054999999984},rate_95%_HPD={2.50849376460533E-4,2.792657600434428E-4},length_95%_HPD={6.147621904872835E-6,0.8189267175111574},rate=2.6496353617225374E-4,length=0.25415298983819523,rate_median=2.648970247752943E-4,length_median=0.16048908804801698,height_median=9.952054999999973,rate_range={2.3570588429703274E-4,2.995907747872008E-4},height_range={9.952054999999945,9.952055000000005},height=9.952055000001513]:0.101212)[&length_range={9.414353296932632E-6,2.5673065587639083},rate_95%_HPD={2.5090168254422593E-4,2.7942948688159064E-4},length_95%_HPD={9.414353296932632E-6,0.9482225377419482},length=0.31364899811498687,posterior=0.3317288051297536,height_median=10.053266914065702,rate_range={2.3570588429703274E-4,2.9462846093018417E-4},height_range={9.952061147621869,11.577469050579204},height_95%_HPD={9.952061147621869,10.41081525288709},rate=2.649568497510273E-4,rate_median=2.648967282956195E-4,length_median=0.21395367888573524,height=10.101801598973726]:0.239991,ERR1878578[&length_range={1.5652898266438342E-6,2.4756874007311485},height_95%_HPD={9.952054999999959,9.952054999999984},rate_95%_HPD={2.50849376460533E-4,2.792657600434428E-4},length_95%_HPD={7.245467495309299E-6,0.8243890968412533},rate=2.6496353617225374E-4,length=0.2552014299684161,rate_median=2.648970247752943E-4,length_median=0.16016112175839936,height_median=9.952054999999973,rate_range={2.3570588429703274E-4,2.995907747872008E-4},height_range={9.952054999999945,9.952055000000001},height=9.952055000001513]:0.341203)[&length_range={1.246016883396095E-4,3.5776903153023234},rate_95%_HPD={2.508113228475065E-4,2.792626484743165E-4},length_95%_HPD={0.031187797039439857,2.0083379953162144},length=1.0890361105022044,posterior=0.8874402742499867,height_median=10.29325779233412,rate_range={2.3570588429703274E-4,2.995907747872008E-4},height_range={9.952361744579097,12.317833946860553},height_95%_HPD={9.95987195028945,10.931093127079286},rate=2.6490031110165E-4,rate_median=2.648177027547046E-4,length_median=1.080166392433589,height=10.360429519007557]:1.00422,((ERR1878583[&length_range={0.03102475306287289,2.6762384322860484},height_95%_HPD={8.952054999999959,8.952054999999984},rate_95%_HPD={2.50849376460533E-4,2.792657600434428E-4},length_95%_HPD={0.1642689359274172,1.3918896971682813},rate=2.6496353617225374E-4,length=0.7414095858993702,rate_median=2.648970247752943E-4,length_median=0.703753904238182,height_median=8.952054999999973,rate_range={2.3570588429703274E-4,2.995907747872008E-4},height_range={8.952054999999945,8.952055000000001},height=8.952055000001506]:0.703729,ERR1878589[&length_range={0.03102475306287289,2.6762384322860484},height_95%_HPD={8.952054999999959,8.952054999999984},rate_95%_HPD={2.50849376460533E-4,2.792657600434428E-4},length_95%_HPD={0.16421962573926407,1.3917007463843785},rate=2.6496353617225374E-4,length=0.7413985911176602,rate_median=2.648970247752943E-4,length_median=0.7037625790740929,height_median=8.952054999999973,rate_range={2.3570588429703274E-4,2.995907747872008E-4},height_range={8.952054999999945,8.952055000000001},height=8.952055000001506]:0.703729)[&length_range={0.0028551747616116785,2.8874641422934157},rate_95%_HPD={2.5085553357540285E-4,2.792748035145576E-4},length_95%_HPD={0.10416331324896966,1.7477889968000646},length=0.89459497026651,posterior=0.9998223769516332,height_median=9.655784311109304,rate_range={2.3570588429703274E-4,2.995907747872008E-4},height_range={8.983079753062846,11.628293432286007},height_95%_HPD={9.11254256407728,10.339815922252193},rate=2.6496351893312125E-4,rate_median=2.648970899050793E-4,length_median=0.8473443441212805,height=9.693342733847574]:0.908799,(SRS7416473[&length_range={0.7679603728820545,4.2332902405301756},height_95%_HPD={8.265754000000001,8.265754000000026},rate_95%_HPD={2.50849376460533E-4,2.792657600434428E-4},length_95%_HPD={1.2135057273414027,2.7668643541064935},rate=2.6496353617225374E-4,length=1.9473948682131665,rate_median=2.648970247752943E-4,length_median=1.9183929506267035,height_median=8.265754000000015,rate_range={2.3570588429703274E-4,2.995907747872008E-4},height_range={8.265753999999987,8.265754000000044},height=8.26575399999467]:1.91586,ERR1878611[&length_range={0.0816593728820969,3.213033452686094},height_95%_HPD={8.952054999999959,8.952054999999984},rate_95%_HPD={2.50849376460533E-4,2.792657600434428E-4},length_95%_HPD={0.5122127468312634,2.0557580428584377},rate=2.6496353617225374E-4,length=1.2579832225471304,rate_median=2.648970247752943E-4,length_median=1.230261347694034,height_median=8.952054999999973,rate_range={2.3570588429703274E-4,2.995907747872008E-4},height_range={8.952054999999945,8.952055000000001},height=8.952055000001506]:1.22956)[&length_range={6.372520939486037E-4,2.1408532524126507},rate_95%_HPD={2.5085553357540285E-4,2.7926200253190113E-4},length_95%_HPD={0.009568335380121695,0.8765707008371404},length=0.38079416155347323,posterior=0.9927885042363097,height_median=10.181611784228409,rate_range={2.3570588429703274E-4,2.995907747872008E-4},height_range={9.033714372882088,12.16508845268607},height_95%_HPD={9.446302735832141,10.987950939376887},rate=2.649752186373873E-4,rate_median=2.649081131880564E-4,length_median=0.32894910916431996,height=10.209434874982596]:0.382972)[&length_range={0.003983440316460474,3.030864021586744},rate_95%_HPD={2.5085853838926195E-4,2.7926166108138223E-4},length_95%_HPD={0.10804481667413235,1.581155308200973},length=0.7773867148775013,posterior=0.9991651716726763,height_median=10.564583573769628,rate_range={2.3570588429703274E-4,2.995907747872008E-4},height_range={9.283831792855501,12.512689896629425},height_95%_HPD={9.798266033614993,11.459098725905271},rate=2.649683158201499E-4,rate_median=2.648981345272631E-4,length_median=0.718621731606798,height=10.591802163475908]:0.732890)[&length_range={5.94219128124962E-6,3.2472448658328084},rate_95%_HPD={2.5085553357540285E-4,2.792657600434428E-4},length_95%_HPD={5.94219128124962E-6,1.683812708974287},length=0.7712350433556106,posterior=0.8420931100019539,height_median=11.297473732691941,rate_range={2.3570588429703274E-4,2.9462846093018417E-4},height_range={9.969367812370319,13.412847190030831},height_95%_HPD={10.347838639322106,12.183097821085866},rate=2.649610359263884E-4,rate_median=2.6490129917160514E-4,length_median=0.7084523160198977,height=11.301151865212121]:0.748487)[&length_range={0.007805860226616446,2.3609919249136873},rate_95%_HPD={2.5085553357540285E-4,2.792748035145576E-4},length_95%_HPD={0.07252440059171583,1.1223739233311445},length=0.5536782002991806,posterior=0.9994316062452264,height_median=12.04596036351414,rate_range={2.3570588429703274E-4,2.995907747872008E-4},height_range={10.62765119017186,13.938212489651903},height_95%_HPD={11.339910264121094,12.784233933481424},rate=2.6496239830396245E-4,rate_median=2.648965169535775E-4,length_median=0.506273206686096,height=12.061909767137095]:0.722725)[&length_range={0.26180694657866255,9.538869521120855},rate_95%_HPD={2.50849376460533E-4,2.792657600434428E-4},length_95%_HPD={0.602992674591416,2.7149818988308123},length=1.6642854864170746,posterior=1.0,height_median=12.76868549944259,rate_range={2.3570588429703274E-4,2.995907747872008E-4},height_range={11.38273308881606,16.65947052293584},height_95%_HPD={12.041477214438622,13.614440136030861},rate=2.6496353617225374E-4,rate_median=2.648970247752943E-4,length_median=1.5484940267747014,height=12.792568467622909]:1.54375,((SRR308721[&length_range={6.694815292664913E-4,2.820054267352287},height_95%_HPD={8.952054999999959,8.952054999999984},rate_95%_HPD={2.50849376460533E-4,2.792657600434428E-4},length_95%_HPD={0.014454052046335875,1.2272104918643283},rate=2.6496353617225374E-4,length=0.5682613127393402,rate_median=2.648970247752943E-4,length_median=0.5115333911143942,height_median=8.952054999999973,rate_range={2.3570588429703274E-4,2.995907747872008E-4},height_range={8.952054999999945,8.952055000000001},height=8.952055000001506]:0.373786,SRR308716[&length_range={6.694815292664913E-4,2.646258188320525},height_95%_HPD={8.952054999999959,8.952054999999984},rate_95%_HPD={2.50849376460533E-4,2.792657600434428E-4},length_95%_HPD={0.018764487138744457,1.1483573149667414},rate=2.6496353617225374E-4,length=0.5380027046692926,rate_median=2.648970247752943E-4,length_median=0.4878063122159908,height_median=8.952054999999973,rate_range={2.3570588429703274E-4,2.995907747872008E-4},height_range={8.952054999999945,8.952055000000001},height=8.952055000001506]:0.373786)[&length_range={4.952985468698046E-5,2.861027766265865},rate_95%_HPD={2.5128972949611307E-4,2.793914992052485E-4},length_95%_HPD={4.952985468698046E-5,1.2429674643841224},length=0.5516927727951595,posterior=0.6336169381338923,height_median=9.325841317518755,rate_range={2.3832954844828368E-4,2.995907747872008E-4},height_range={8.952724481529238,11.030322039179524},height_95%_HPD={8.964435337544668,9.86470146195952},rate=2.649593294927839E-4,rate_median=2.64911724728263E-4,length_median=0.4960585898944059,height=9.371308219116836]:0.869434,(ERR1880828[&length_range={0.06208321511049064,3.7825607945904878},height_95%_HPD={8.952054999999959,8.952054999999984},rate_95%_HPD={2.50849376460533E-4,2.792657600434428E-4},length_95%_HPD={0.3980982468395666,2.0342839988420245},rate=2.6496353617225374E-4,length=1.163322918216284,rate_median=2.648970247752943E-4,length_median=1.1064759929662404,height_median=8.952054999999973,rate_range={2.3570588429703274E-4,2.995907747872008E-4},height_range={8.952054999999945,8.952055000000001},height=8.952055000001506]:0.975817,ERR1880827[&length_range={0.032378088978592956,3.723084743444131},height_95%_HPD={8.952054999999959,8.952054999999984},rate_95%_HPD={2.50849376460533E-4,2.792657600434428E-4},length_95%_HPD={0.21370227366890937,1.707710509142986},rate=2.6496353617225374E-4,length=0.913371289824514,rate_median=2.648970247752943E-4,length_median=0.8655330782331649,height_median=8.952054999999973,rate_range={2.3570588429703274E-4,2.995907747872008E-4},height_range={8.952054999999945,8.952055000000001},height=8.952055000001506]:0.975817)[&length_range={8.070533921156198E-6,1.896311438473342},rate_95%_HPD={2.5054616755245665E-4,2.7860993546319115E-4},length_95%_HPD={8.070533921156198E-6,0.5578965508830649},length=0.1837477437106278,posterior=0.11275511110321676,height_median=9.927871541716287,rate_range={2.3832954844828368E-4,2.912729389223148E-4},height_range={9.13080232907664,11.729598905080046},height_95%_HPD={9.34360028578152,10.642765202265466},rate=2.6497043125901565E-4,rate_median=2.649438061288434E-4,length_median=0.12405936718983845,height=9.966843067973894]:0.267404)[&length_range={1.42048691368446,11.974750686561372},rate_95%_HPD={2.50849376460533E-4,2.792657600434428E-4},length_95%_HPD={2.67855980370776,5.611853853220685},length=4.204689157672356,posterior=1.0,height_median=10.195275503324925,rate_range={2.3570588429703274E-4,2.995907747872008E-4},height_range={9.195568915314254,12.73461579459046},height_95%_HPD={9.512611108736277,11.071513567892403},rate=2.6496353617225374E-4,rate_median=2.648970247752943E-4,length_median=4.123277484341216,height=10.247019697425166]:4.11716)[&length_range={0.07456529355341956,4.82980966655907},rate_95%_HPD={2.5091304123273176E-4,2.792690787383814E-4},length_95%_HPD={0.28844953616544267,1.8723023130564904},length=1.0354656730505527,posterior=0.9599282402884598,height_median=14.312431877854287,rate_range={2.3570588429703274E-4,2.995907747872008E-4},height_range={12.506527956115555,18.00849783144704},height_95%_HPD={13.313724295658531,15.335706712914806},rate=2.6501805848438964E-4,rate_median=2.649541466753344E-4,length_median=0.9831731258367995,height=14.33648921122986]:0.843560,ERR1878548[&length_range={0.07919958235545721,5.930302480820853},height_95%_HPD={12.952054999999959,12.952054999999984},rate_95%_HPD={2.50849376460533E-4,2.792657600434428E-4},length_95%_HPD={0.7749322816424318,3.4765034826440733},rate=2.6496353617225374E-4,length=2.155888972215565,rate_median=2.648970247752943E-4,length_median=2.1490531687158985,height_median=12.952054999999973,rate_range={2.3570588429703274E-4,2.995907747872008E-4},height_range={12.952054999999945,12.952055000000001},height=12.952055000001524]:2.20394)[&length_range={5.680842569688593E-6,3.064599321336795},rate_95%_HPD={2.5108236686293296E-4,2.7941705913079045E-4},length_95%_HPD={5.680842569688593E-6,0.9241991080645384},length=0.3147993464039793,posterior=0.28080427716300466,height_median=15.155991769747793,rate_range={2.3893811407448736E-4,2.9349850277514346E-4},height_range={13.382590184567622,17.610380701588426},height_95%_HPD={14.104758434853352,16.18077166137228},rate=2.650027094513738E-4,rate_median=2.64922803916939E-4,length_median=0.22514749878490825,height=15.182526851027312]:0.302658,((((SRR308703[&length_range={0.044483556036134075,3.2512155712712403},height_95%_HPD={8.952054999999959,8.952054999999987},rate_95%_HPD={2.50849376460533E-4,2.792657600434428E-4},length_95%_HPD={0.20557627165017855,1.3903142713720769},rate=2.6496353617225374E-4,length=0.7684159794048152,rate_median=2.648970247752943E-4,length_median=0.7303259621947333,height_median=8.952054999999973,rate_range={2.3570588429703274E-4,2.995907747872008E-4},height_range={8.952054999999941,8.952055000000001},height=8.952055000001506]:0.730326,SRR308722[&length_range={0.044483556036134075,3.2512155712712403},height_95%_HPD={8.952054999999959,8.952054999999987},rate_95%_HPD={2.50849376460533E-4,2.792657600434428E-4},length_95%_HPD={0.20557627165017855,1.3903142713720769},rate=2.6496353617225374E-4,length=0.7684159794048152,rate_median=2.648970247752943E-4,length_median=0.7303259621947333,height_median=8.952054999999973,rate_range={2.3570588429703274E-4,2.995907747872008E-4},height_range={8.952054999999941,8.952055000000001},height=8.952055000001506]:0.730326)[&length_range={0.20982928440245807,4.123737063009646},rate_95%_HPD={2.50849376460533E-4,2.792657600434428E-4},length_95%_HPD={0.6664041827303766,2.4991568771779296},length=1.5623795932939564,posterior=1.0,height_median=9.682380962194703,rate_range={2.3570588429703274E-4,2.995907747872008E-4},height_range={8.996538556036107,12.203270571271197},height_95%_HPD={9.157631271650153,10.342369271372057},rate=2.6496353617225374E-4,rate_median=2.648970247752943E-4,length_median=1.5354380711704554,height=9.720470979404718]:1.46614,((SRR227303[&length_range={7.13810879204857E-6,1.9447744365663162},height_95%_HPD={8.952054999999959,8.952054999999987},rate_95%_HPD={2.50849376460533E-4,2.792657600434428E-4},length_95%_HPD={7.13810879204857E-6,0.6309022765594214},rate=2.6496353617225374E-4,length=0.2214311844895855,rate_median=2.648970247752943E-4,length_median=0.1620371831445908,height_median=8.952054999999973,rate_range={2.3570588429703274E-4,2.995907747872008E-4},height_range={8.952054999999941,8.952055000000005},height=8.952055000001506]:0.132180,SRR227335[&length_range={2.3940981161985064E-6,1.9753772931848648},height_95%_HPD={8.952054999999959,8.952054999999987},rate_95%_HPD={2.50849376460533E-4,2.792657600434428E-4},length_95%_HPD={2.3940981161985064E-6,0.6307342737672474},rate=2.6496353617225374E-4,length=0.22104874593699742,rate_median=2.648970247752943E-4,length_median=0.16246078382122064,height_median=8.952054999999973,rate_range={2.3570588429703274E-4,2.995907747872008E-4},height_range={8.952054999999941,8.952055000000005},height=8.952055000001506]:0.132180)[&length_range={1.0476835729633649E-5,2.2246137168456634},rate_95%_HPD={2.5061091336688984E-4,2.790784325955326E-4},length_95%_HPD={1.0476835729633649E-5,1.0488283548467727},length=0.42619237366019064,posterior=0.6910957565853745,height_median=9.084235220617536,rate_range={2.3735560208229024E-4,2.9462846093018417E-4},height_range={8.952062138108765,10.371961759914111},height_95%_HPD={8.952062138108765,9.481949909057391},rate=2.6489716340779136E-4,rate_median=2.6480137396654713E-4,length_median=0.3580846765508916,height=9.134126166216515]:0.351517,ERR2265590[&length_range={1.0000023940981162,3.28776437344027},height_95%_HPD={7.952054999999959,7.952054999999987},rate_95%_HPD={2.50849376460533E-4,2.792657600434428E-4},length_95%_HPD={1.0000621062603088,2.147798327678366},rate=2.6496353617225374E-4,length=1.4920546573554774,rate_median=2.648970247752943E-4,length_median=1.4317810599341225,height_median=7.952054999999973,rate_range={2.3570588429703274E-4,2.995907747872008E-4},height_range={7.9520549999999375,7.952055000000005},height=7.9520550000015]:1.48370)[&length_range={0.25437401733861265,3.982279268067991},rate_95%_HPD={2.50849376460533E-4,2.792657600434428E-4},length_95%_HPD={0.88912638892171,2.7832060507678857},length=1.8029816341392453,posterior=1.0,height_median=9.435751789529753,rate_range={2.3570588429703274E-4,2.995907747872008E-4},height_range={8.953169640581258,11.239819373440241},height_95%_HPD={8.97450928925307,10.121809277440107},rate=2.6496353617225374E-4,rate_median=2.648970247752943E-4,length_median=1.7778964354303994,height=9.491559754922307]:1.71277)[&length_range={3.059946762462573E-5,2.102225864136104},rate_95%_HPD={2.5046163757340943E-4,2.7904755581393176E-4},length_95%_HPD={3.059946762462573E-5,0.8369966090265439},length=0.29626402834898463,posterior=0.3074477344180181,height_median=11.148516836367826,rate_range={2.3977887706715754E-4,2.9217689337173304E-4},height_range={9.668581920220866,13.034868511009961},height_95%_HPD={10.324510167316141,11.990244590888363},rate=2.649964188025617E-4,rate_median=2.648994129820741E-4,length_median=0.21904770654283645,height=11.170101307209956]:0.325763,ERR018187[&length_range={0.04580703610377945,3.9923219645776946},height_95%_HPD={9.952054999999959,9.952054999999987},rate_95%_HPD={2.50849376460533E-4,2.792657600434428E-4},length_95%_HPD={0.478952158064887,2.165236945543688},rate=2.6496353617225374E-4,length=1.3147349711407585,rate_median=2.648970247752943E-4,length_median=1.2860087732115417,height_median=9.952054999999973,rate_range={2.3570588429703274E-4,2.995907747872008E-4},height_range={9.952054999999945,9.952055000000001},height=9.952055000001513]:1.52223)[&length_range={0.028921746883645127,3.975120699608352},rate_95%_HPD={2.50849376460533E-4,2.792657600434428E-4},length_95%_HPD={0.2536474020489585,2.1684007547255355},length=1.1964546610806228,posterior=1.0,height_median=11.474280005652297,rate_range={2.3570588429703274E-4,2.995907747872008E-4},height_range={10.172852534682029,13.944376964577678},height_95%_HPD={10.635824050687546,12.350580559063456},rate=2.6496353617225374E-4,rate_median=2.648970247752943E-4,length_median=1.1534794061745206,height=11.492773399230373]:1.45978,(ERR1880825[&length_range={1.0472037105696739,5.386362559517588},height_95%_HPD={9.952054999999955,9.952054999999984},rate_95%_HPD={2.50849376460533E-4,2.792657600434428E-4},length_95%_HPD={1.8025041945447402,3.7231408959047823},rate=2.6496353617225374E-4,length=2.7481074238676495,rate_median=2.648970247752943E-4,length_median=2.7312865636268455,height_median=9.952054999999973,rate_range={2.3570588429703274E-4,2.995907747872008E-4},height_range={9.952054999999945,9.952055000000001},height=9.952055000001513]:2.76062,ERR1880824[&length_range={0.5009825087124469,4.390069692328458},height_95%_HPD={10.952054999999955,10.952054999999984},rate_95%_HPD={2.50849376460533E-4,2.792657600434428E-4},length_95%_HPD={1.033891527559602,2.8264437464941814},rate=2.6496353617225374E-4,length=1.9117088916493188,rate_median=2.648970247752943E-4,length_median=1.882474477221944,height_median=10.952054999999973,rate_range={2.3570588429703274E-4,2.995907747872008E-4},height_range={10.952054999999941,10.952055000000001},height=10.952055000001517]:1.76062)[&length_range={9.131072747692315E-6,1.5044396417471528},rate_95%_HPD={2.504550316651113E-4,2.785985169395241E-4},length_95%_HPD={9.131072747692315E-6,0.5687742076220736},length=0.19500751746619036,posterior=0.22204657276328177,height_median=12.712675444979165,rate_range={2.3570588429703274E-4,2.9217689337173304E-4},height_range={11.453037508712413,15.338417559517563},height_95%_HPD={11.930988159983109,13.609013090383407},rate=2.6485420630273083E-4,rate_median=2.648661976134911E-4,length_median=0.13854903167086796,height=12.738274760613129]:0.221387)[&length_range={0.4991084740253857,7.341765709366296},rate_95%_HPD={2.50849376460533E-4,2.792657600434428E-4},length_95%_HPD={1.1506434475243363,3.535753055503692},length=2.3226430805094047,posterior=1.0,height_median=12.934062354931914,rate_range={2.3570588429703274E-4,2.995907747872008E-4},height_range={11.523358463040097,15.783206133678021},height_95%_HPD={12.097352169101047,13.881975209846555},rate=2.6496353617225374E-4,rate_median=2.648970247752943E-4,length_median=2.277785715887415,height=12.961299757038864]:2.52459)[&length_range={9.01354387838893E-5,3.2414805392364894},rate_95%_HPD={2.5091304123273176E-4,2.792822354546938E-4},length_95%_HPD={0.01752442202728588,1.2370980573710728},length=0.5329563663820848,posterior=0.8044903106627116,height_median=15.45864966711627,rate_range={2.3735560208229024E-4,2.995907747872008E-4},height_range={13.638806582454052,18.790792238779325},height_95%_HPD={14.460792442034808,16.554983357685284},rate=2.6490471471978997E-4,rate_median=2.6481626090990145E-4,length_median=0.45771277100245467,height=15.487480194337277]:0.925629)[&length_range={0.017760245343863446,5.018037760448134},rate_95%_HPD={2.5091390939488146E-4,2.792626484743165E-4},length_95%_HPD={0.17141947132045843,2.159098252861309},length=1.0830126186826272,posterior=0.7599246878274925,height_median=16.384278757266575,rate_range={2.3570588429703274E-4,2.995907747872008E-4},height_range={15.132994295431878,19.538309672698336},height_95%_HPD={15.629078607982457,17.323275120885388},rate=2.6474883746250454E-4,rate_median=2.646667870869401E-4,length_median=1.0066090810852302,height=16.43069821565319]:1.81868)[&length_range={0.0015649075019759096,6.523928312122209},rate_95%_HPD={2.5090168254422593E-4,2.7914533683710667E-4},length_95%_HPD={0.49600628696313365,4.282779122897455},length=2.4480304792720604,posterior=0.8482388674754436,height_median=18.202957787231465,rate_range={2.3570588429703274E-4,2.995907747872008E-4},height_range={16.089116546178158,21.78581725787875},height_95%_HPD={17.010523086840347,19.866808244012727},rate=2.64907801915388E-4,rate_median=2.648444965576372E-4,length_median=2.472404546540062,height=18.30312729939986]:2.54701)[&length_range={0.2633723102014507,9.498001438364238},rate_95%_HPD={2.509551388350856E-4,2.7925073471051556E-4},length_95%_HPD={3.262824606609847,7.786894245033892},length=5.545448138438401,posterior=0.892893301834846,height_median=20.74996959775429,rate_range={2.3570588429703274E-4,2.995907747872008E-4},height_range={18.665351959024953,24.347372171538385},height_95%_HPD={19.51628738000571,22.173443338163203},rate=2.6492391528390067E-4,rate_median=2.6487038468179017E-4,length_median=5.581811809868295,height=20.78621972667238]:5.56349)[&length_range={4.113885131218353E-5,6.584155390144957},rate_95%_HPD={2.5090168254422593E-4,2.792748035145576E-4},length_95%_HPD={4.113885131218353E-5,3.9009465620495583},length=1.8007827764464228,posterior=0.9264285333664897,height_median=26.313459803621075,rate_range={2.3570588429703274E-4,2.995907747872008E-4},height_range={21.671149885639803,29.316327902527362},height_95%_HPD={23.944876331204608,28.21716276248014},rate=2.6500662667519E-4,rate_median=2.6494797614985314E-4,length_median=1.6797318466536524,height=26.211717448236072]:1.25415)[&length_range={3.155370155738524E-5,3.859223588926646},rate_95%_HPD={2.5217340487525107E-4,2.807330256827181E-4},length_95%_HPD={3.155370155738524E-5,2.018108547713659},length=0.6645182700223468,posterior=0.10382067177036892,height_median=27.56760575965713,rate_range={2.3939425318291127E-4,2.9217689337173304E-4},height_range={24.117501471682534,29.46393447174688},height_95%_HPD={25.91723364141418,28.548816252196666},rate=2.6581397607516703E-4,rate_median=2.6571554554986806E-4,length_median=0.46518677669340747,height=27.41854250503732]:0.601722,ERR1880843[&length_range={0.3239879023362455,2.6696359163166505},height_95%_HPD={26.95205499999996,26.952054999999987},rate_95%_HPD={2.50849376460533E-4,2.792657600434428E-4},length_95%_HPD={0.5760864282715694,1.6732921193518457},rate=2.6496353617225374E-4,length=1.1093439792877968,rate_median=2.648970247752943E-4,length_median=1.0829301761247976,height_median=26.952054999999973,rate_range={2.3570588429703274E-4,2.995907747872008E-4},height_range={26.952054999999945,26.952055},height=26.952055000001543]:1.21727)[&length_range={0.005314714285070465,1.4267575435316573},rate_95%_HPD={2.50849376460533E-4,2.792657600434428E-4},length_95%_HPD={0.0443748219381348,0.5977677467602618},length=0.29107537394942323,posterior=0.9999822376951634,height_median=28.169327620875798,rate_range={2.3570588429703274E-4,2.995907747872008E-4},height_range={27.323998065793617,29.851893315017513},height_95%_HPD={27.628818621219743,28.807811337617768},rate=2.6496359809128755E-4,rate_median=2.648970573401868E-4,length_median=0.26232344163712007,height=28.19557757323301]:0.290215,ERR018114[&length_range={1.0652015383861198,10.468312966877878},height_95%_HPD={19.95205499999996,19.952054999999987},rate_95%_HPD={2.50849376460533E-4,2.792657600434428E-4},length_95%_HPD={7.88622590628345,9.21390063672452},rate=2.6496353617225374E-4,length=8.518719074721607,rate_median=2.648970247752943E-4,length_median=8.506134966537626,height_median=19.952054999999973,rate_range={2.3570588429703274E-4,2.995907747872008E-4},height_range={19.952054999999945,19.952055},height=19.952055000001536]:8.50749)[&length_range={0.008556265979702715,1.7836406658713848},rate_95%_HPD={2.5085553357540285E-4,2.7926200253190113E-4},length_95%_HPD={0.05088128240863554,0.6559191465367107},length=0.3195789026669081,posterior=0.9968738343487451,height_median=28.459542999884864,rate_range={2.3570588429703274E-4,2.995907747872008E-4},height_range={27.435974122097285,30.420367966877844},height_95%_HPD={27.856843515872217,29.16683970893857},rate=2.6495584929947904E-4,rate_median=2.648925833270157E-4,length_median=0.2889248110050566,height=28.48589153386082]:0.317804)[&length_range={0.027010926898704213,2.3356243669459467},rate_95%_HPD={2.50849376460533E-4,2.792657600434428E-4},length_95%_HPD={0.10050921595269813,0.9439915049305796},length=0.48449225373575366,posterior=0.9969981704826019,height_median=28.77734693250217,rate_range={2.3570588429703274E-4,2.995907747872008E-4},height_range={27.62278107210533,30.951985462590795},height_95%_HPD={28.08699587459317,29.56587977007033},rate=2.64955442616364E-4,rate_median=2.648916226730684E-4,length_median=0.4467228939619776,height=28.80427261431671]:0.478068,(ERR025373[&length_range={0.025428843400540302,5.800511010591833},height_95%_HPD={17.95205499999996,17.952054999999987},rate_95%_HPD={2.50849376460533E-4,2.792657600434428E-4},length_95%_HPD={0.1937144988725521,2.4289347434091475},rate=2.6496353617225374E-4,length=1.1916320287821707,rate_median=2.648970247752943E-4,length_median=1.0830216884966433,height_median=17.952054999999973,rate_range={2.3570588429703274E-4,2.995907747872008E-4},height_range={17.952054999999945,17.952055},height=17.952055000001536]:1.12780,(ERR018182[&length_range={6.000019920651241,9.446295441868923},height_95%_HPD={11.952054999999959,11.952054999999987},rate_95%_HPD={2.50849376460533E-4,2.792657600434428E-4},length_95%_HPD={6.000019920651241,7.046655957916517},rate=2.6496353617225374E-4,length=6.356829011717096,rate_median=2.648970247752943E-4,length_median=6.251086577219606,height_median=11.952054999999973,rate_range={2.3570588429703274E-4,2.995907747872008E-4},height_range={11.952054999999945,11.952055000000001},height=11.952055000001522]:6.20651,ERR018115[&length_range={1.9920651240568077E-5,3.607598321050869},height_95%_HPD={17.95205499999996,17.952054999999987},rate_95%_HPD={2.50849376460533E-4,2.792657600434428E-4},length_95%_HPD={1.9920651240568077E-5,1.0302046693205043},rate=2.6496353617225374E-4,length=0.35467248735266516,rate_median=2.648970247752943E-4,length_median=0.25146269890912976,height_median=17.952054999999973,rate_range={2.3570588429703274E-4,2.995907747872008E-4},height_range={17.952054999999945,17.952055},height=17.952055000001536]:0.206506)[&length_range={4.7206617374229154E-5,5.389794042208873},rate_95%_HPD={2.50849376460533E-4,2.792657600434428E-4},length_95%_HPD={0.0030693544133448825,2.1747044921460237},length=0.9919702995309302,posterior=0.8643670402671451,height_median=18.15856147670752,rate_range={2.3735560208229024E-4,2.995907747872008E-4},height_range={17.952074920651214,21.025807598669232},height_95%_HPD={17.952074920651214,18.770742055377223},rate=2.6496324604750383E-4,rate_median=2.648926843925527E-4,length_median=0.8898907603812098,height=18.236674784341332]:0.921290)[&length_range={1.3192393138402174,13.329474531397665},rate_95%_HPD={2.50849376460533E-4,2.792657600434428E-4},length_95%_HPD={8.536490599918306,11.572376875527212},length=10.081919029904762,posterior=1.0,height_median=19.07985123718801,rate_range={2.3570588429703274E-4,2.995907747872008E-4},height_range={18.007174510772945,23.752566010591806},height_95%_HPD={18.200136158954955,20.387179707211594},rate=2.6496353617225374E-4,rate_median=2.648970247752943E-4,length_median=10.147641356478399,height=19.186777333964567]:10.1756)[&length_range={0.05534203023517037,4.229095013110857},rate_95%_HPD={2.50849376460533E-4,2.792657600434428E-4},length_95%_HPD={0.19503167724733927,1.5394805776118545},length=0.8010137475562717,posterior=1.0,height_median=29.255415367586245,rate_range={2.3570588429703274E-4,2.995907747872008E-4},height_range={27.879210921289328,32.00855947816537},height_95%_HPD={28.413551423564336,30.201192682800936},rate=2.6496353617225374E-4,rate_median=2.648970247752943E-4,length_median=0.7374756196535017,height=29.288275880031456]:0.773360)[&length_range={0.057045933721227016,4.37859251518465},rate_95%_HPD={2.50849376460533E-4,2.792657600434428E-4},length_95%_HPD={0.1722658026115873,1.7862742180730784},length=0.8709170758020327,posterior=1.0,height_median=30.028775070961107,rate_range={2.3570588429703274E-4,2.995907747872008E-4},height_range={28.152911128288206,33.817078570644696},height_95%_HPD={28.97717706881632,31.405539376057703},rate=2.6496353617225374E-4,rate_median=2.648970247752943E-4,length_median=0.7828186671432178,height=30.08928962758794]:0.824404,ERR018113[&length_range={10.648880850801586,17.903192122582745},height_95%_HPD={17.95205499999996,17.952054999999987},rate_95%_HPD={2.50849376460533E-4,2.792657600434428E-4},length_95%_HPD={11.461133562663996,14.711575409050404},rate=2.6496353617225374E-4,length=13.007947812594452,rate_median=2.648970247752943E-4,length_median=12.901346785647043,height_median=17.952054999999973,rate_range={2.3570588429703274E-4,2.995907747872008E-4},height_range={17.952054999999945,17.952055},height=17.952055000001536]:12.9011)[&length_range={0.03558294157357267,7.996018780897785},rate_95%_HPD={2.5085553357540285E-4,2.792748035145576E-4},length_95%_HPD={0.7705468933517068,4.097931669606812},length=2.3116495435987336,posterior=0.9995914669887564,height_median=30.853179319939493,rate_range={2.3570588429703274E-4,2.995907747872008E-4},height_range={28.60093585080156,35.666339580923506},height_95%_HPD={29.411617227685575,32.656554821398295},rate=2.6496283915675286E-4,rate_median=2.648964487555281E-4,length_median=2.187827194936668,height=30.958943011130906]:3.49921)[&height_95%_HPD={32.52387000625474,36.43591947525153},length=0.0,posterior=1.0,height_median=34.35238489766902,height_range={31.094111296457054,44.17751209958141},height=34.45075980891617];
end;
begin figtree;
	set appearance.backgroundColorAttribute="Default";
	set appearance.backgroundColour=#ffffff;
	set appearance.branchColorAttribute="User selection";
	set appearance.branchColorGradient=false;
	set appearance.branchLineWidth=1.0;
	set appearance.branchMinLineWidth=0.0;
	set appearance.branchWidthAttribute="Fixed";
	set appearance.foregroundColour=#000000;
	set appearance.hilightingGradient=false;
	set appearance.selectionColour=#2d3680;
	set branchLabels.colorAttribute="User selection";
	set branchLabels.displayAttribute="Branch times";
	set branchLabels.fontName="sansserif";
	set branchLabels.fontSize=8;
	set branchLabels.fontStyle=0;
	set branchLabels.isShown=false;
	set branchLabels.significantDigits=4;
	set layout.expansion=0;
	set layout.layoutType="RECTILINEAR";
	set layout.zoom=0;
	set legend.attribute=null;
	set legend.fontSize=10.0;
	set legend.isShown=false;
	set legend.significantDigits=4;
	set nodeBars.barWidth=4.0;
	set nodeBars.displayAttribute=null;
	set nodeBars.isShown=false;
	set nodeLabels.colorAttribute="User selection";
	set nodeLabels.displayAttribute="Node ages";
	set nodeLabels.fontName="sansserif";
	set nodeLabels.fontSize=8;
	set nodeLabels.fontStyle=0;
	set nodeLabels.isShown=false;
	set nodeLabels.significantDigits=4;
	set nodeShapeExternal.colourAttribute="User selection";
	set nodeShapeExternal.isShown=false;
	set nodeShapeExternal.minSize=10.0;
	set nodeShapeExternal.scaleType=Width;
	set nodeShapeExternal.shapeType=Circle;
	set nodeShapeExternal.size=4.0;
	set nodeShapeExternal.sizeAttribute="Fixed";
	set nodeShapeInternal.colourAttribute="User selection";
	set nodeShapeInternal.isShown=false;
	set nodeShapeInternal.minSize=10.0;
	set nodeShapeInternal.scaleType=Width;
	set nodeShapeInternal.shapeType=Circle;
	set nodeShapeInternal.size=4.0;
	set nodeShapeInternal.sizeAttribute="Fixed";
	set polarLayout.alignTipLabels=false;
	set polarLayout.angularRange=0;
	set polarLayout.rootAngle=0;
	set polarLayout.rootLength=100;
	set polarLayout.showRoot=true;
	set radialLayout.spread=0.0;
	set rectilinearLayout.alignTipLabels=true;
	set rectilinearLayout.curvature=0;
	set rectilinearLayout.rootLength=100;
	set scale.offsetAge=2019.0;
	set scale.rootAge=1.0;
	set scale.scaleFactor=1.0;
	set scale.scaleRoot=false;
	set scaleAxis.automaticScale=true;
	set scaleAxis.fontSize=8.0;
	set scaleAxis.isShown=true;
	set scaleAxis.lineWidth=1.0;
	set scaleAxis.majorTicks=500.0;
	set scaleAxis.minorTicks=250.0;
	set scaleAxis.origin=0.0;
	set scaleAxis.reverseAxis=true;
	set scaleAxis.showGrid=true;
	set scaleBar.automaticScale=true;
	set scaleBar.fontSize=10.0;
	set scaleBar.isShown=false;
	set scaleBar.lineWidth=1.0;
	set scaleBar.scaleRange=4.0;
	set tipLabels.boxSize=4;
	set tipLabels.colorAttribute="User selection";
	set tipLabels.displayAttribute="Names";
	set tipLabels.fontName="sansserif";
	set tipLabels.fontSize=8;
	set tipLabels.fontStyle=0;
	set tipLabels.isShown=true;
	set tipLabels.significantDigits=4;
	set tipLabels.tipPath=true;
	set trees.order=true;
	set trees.orderType="increasing";
	set trees.rooting=false;
	set trees.rootingType="User Selection";
	set trees.transform=false;
	set trees.transformType="cladogram";
end;
```
